## Supplementary material for "A Novel Multi-Omics Deep Learning Framework for Spatiotemporal Cerebral Cortex Localization & Expression": All Code used in building Sculpt v0.1: 17

```
ëÎ'½mJF½5Æ0=læa½2z{=
```
