## Supplementary material for "A Novel Multi-Omics Deep Learning Framework for Spatiotemporal Cerebral Cortex Localization & Expression": All Code used in building Sculpt v0.1: ModuleLists.gmt copy

```
M1:Myelination and gliogenesis	Proteome (82 proteins)	AARS	ALDH7A1	ALDH9A1	ALDOA	ANXA5	AQP4	BIN1	CA2	CBR1	CD81	CD9	CKB	CLDN11	CLU	CNDP2	CNP	CNTNAP1	CRYAB	CSRP1	DCTN3	DCXR	DDAH2	ENOPH1	ENPP6	ESD	EZR	FBXO2	GAPDH	GFAP	GNG7	GSN	GSTO1	GSTP1	HADHA	HSPA12A	IGSF8	IPO5	ISOC2	LANCL1	LHPP	MACF1	MAG	MAOB	MBP	MOG	MT-ATP6	MT1G	MYADM	MYH10	NEFM	NFASC	OMG	PAFAH1B2	PEBP1	PFN1	PGAM1	PGM1	PHGDH	PIP4K2A	PKM	PLEC	PLP1	PMP2	PRDX1	PRNP	PSAT1	PURA	PYGB	QDPR	RAP1B	RNH1	ROCK2	S100A1	S100B	SCCPDH	SIRT2	SOD1	ST13	TALDO1	TKT	TPPP	VCAN																																																																																																																				
M2:Gluconeogensis and NADH metabolism	Proteome (30 proteins)	ALDH2	ATP5E	CKM	CLTB	DDAH1	ENO2	EPB41L3	FIS1	GOT1	GPI	HADH	LGALS1	MDH1	NDRG2	NSF	PACSIN1	PCMT1	PFKP	PPP2R4	PSAP	SEPT7	SEPT9	SKP1	SNAP25	SNCG	TAGLN3	THY1	TNR	TPT1	VAMP2																																																																																																																																																																								
M3:Cellular respiration and ATP metabolism	Proteome (194 proteins)	ABAT	ABHD10	ACAT1	ACO2	ACTN1	ADD2	AHCYL1	AKR1B1	ALDH4A1	ALDH5A1	ANXA6	AP2A1	AP2B1	AP2M1	AP2S1	ATL1	ATP1A3	ATP1B1	ATP1B2	ATP2A2	ATP2B2	ATP5A1	ATP5B	ATP5C1	ATP5D	ATP5F1	ATP5H	ATP5I	ATP5J	ATP5J2	ATP5O	ATP6AP1	ATP6V0A1	ATP6V0C	ATP6V0D1	ATP6V1A	ATP6V1B2	ATP6V1C1	ATP6V1D	ATP6V1E1	ATP6V1F	ATP6V1H	BSG	C1QBP	C21orf33	CADM2	CAMK2A	CAMKV	CD47	CD59	CEND1	CISD1	CKMT1B	CLTA	CLTC	COL1A1	COL1A2	COX4I1	COX5A	COX5B	COX6B1	COX6C	COX7A2	COX7C	CPLX2	CRYM	CS	CTNNA2	CTSD	CYC1	CYCS	CYFIP2	DLAT	DLD	DLG4	DLST	DNAJC5	DNM1	DNM1L	DPP6	ECHS1	EEF2	EHD3	EIF4A2	ETFA	FH	FKBP1A	GBAS	GDAP1	GLS	GLUD1	GLUL	GNG3	GOT2	HAGH	HK1	HNRNPU	HPCA	HPRT1	HSPA9	HSPD1	ICAM5	IDH2	IDH3A	IMMT	MAP2	MAP2K1	MAP6	MDH2	ME3	MGLL	MT-CO2	NAPB	NAPG	NCAM2	NCKAP1	NDUFA10	NDUFA2	NDUFA4	NDUFA5	NDUFA6	NDUFA9	NDUFAB1	NDUFB10	NDUFS1	NDUFS2	NDUFS3	NDUFS4	NDUFS5	NDUFS6	NDUFS7	NDUFS8	NDUFV1	NDUFV2	NEGR1	NIPSNAP1	NNT	NPTN	NRGN	OGDH	OPA1	PAK1	PDHA1	PDHB	PDXK	PHB	PHB2	PHYHIP	PIN1	PLCB1	PPP3CA	PPP3R1	PRDX3	PRKCB	PRRT2	RAB3A	SDHA	SEPT5	SFXN1	SH3GL2	SIRPA	SLC12A5	SLC17A7	SLC1A2	SLC1A3	SLC25A11	SLC25A12	SLC25A22	SLC25A3	SLC25A6	SLC2A14	SLC3A2	SLC4A4	SNAP91	SNCA	SOD2	STX1B	STXBP1	SUCLA2	SV2A	SV2B	SYN1	SYN3	SYNGR1	SYP	SYT1	TOMM70	TUFM	UQCRC1	UQCRC2	UQCRFS1	UQCRH	VDAC1	VDAC2				
M4:Neurogenesis and Cytoskeleton organization	Proteome (198 proteins)	A2M	ACAT2	ACOT7	ACTG1	ACTR2	ACTR3	AHCY	AK1	ALCAM	ANK2	ARF3	ARHGDIA	ARL6IP1	ARPC1A	ARPC2	ARPC3	ARPC4	BASP1	BCAN	CACNA2D1	CADM3	CALB2	CALM3	CALR	CAND1	CANX	CAP1	CAPZA2	CAPZB	CCT2	CCT4	CCT6A	CCT7	CCT8	CDC42	CDH13	CFL1	CLASP2	CNRIP1	CNTN1	COTL1	CPNE6	CTNND2	DBI	DBN1	DCLK1	DCTN1	DPYSL2	DPYSL4	DPYSL5	DYNC1H1	EEF1A1P5	EEF1B2	EEF1G	EIF4H	EIF5A	FABP3	FABP5	FABP7	FARSB	FASN	FSCN1	GABARAPL2	GAP43	GDA	GDI1	GLO1	GMFB	GNAO1	GNAQ	GNAZ	GNB1	GNG2	GPD2	GPM6A	GSR	H2AFX	H3F3B	HIST1H1E	HIST1H2BM	HIST4H4	HNRNPA2B1	HNRNPC	HNRNPD	HNRNPK	HNRNPL	HSBP1	HSP90AA1	HSPH1	KPNB1	KRAS	L1CAM	LANCL2	LASP1	LSAMP	LY6H	MAP1B	MAP1LC3A	MAP1LC3B	MAPK1	MAPRE3	MAPT	MARCKS	MARCKSL1	MATR3	MIF	MTPN	NAP1L1	NCAM1	NCAN	NCDN	NDRG1	NDUFB4	NME2	NONO	NPEPPS	NPM1	NRCAM	NUTF2	OPCML	OTUB1	OXCT1	P4HB	PALM	PCBP2	PDIA3	PDXP	PEA15	PFN2	PGD	PGM2L1	PLXNA1	PPIA	PPIB	PPP1CB	PPP2CA	PPP2R1A	PPP2R2D	PPP2R5D	PPP2R5E	PRDX6	PRKACB	PRKAR2B	PRPS1	PSMD13	PSMD2	PTMS	PTPRZ1	RAB11A	RAB2A	RAB5C	RAB7A	RALA	RAP1GDS1	RAP2A	REEP5	RHOA	RPL6	RPLP2	RPS10	RPS13	RPS16	RPS5	RPSA	RTN1	RTN3	RTN4	RUFY3	SAR1A	SEPT3	SH3BGRL3	SPTAN1	SPTBN1	STIP1	STMN1	TBCB	TCP1	TF	TLN2	TMOD2	TMSB10	TMSB4X	TPM3	TRIM2	TUBA1B	TUBB	TXN	UBA1	UBC	UBE2D3	UBE2N	UBE2V1	UCHL1	USP5	VCP	WDR1	XRCC5	YWHAE
M5:Nucleotide metabolic process and cellular respiration	Proteome (80 proteins)	ABR	ACTR1A	ADD1	AFG3L2	ALB	ALDH1A1	ALDH6A1	AP3B2	APOA1	APOO	ARL8B	ATP5L	CA1	CAP2	CCT3	CD200	CMPK1	COPS2	CORO1A	COX6A1	CTNNB1	DCTN2	DSTN	DYNLL2	ECH1	FAM213A	FAM49B	GANAB	GPM6B	GSTM3	HACD3	HBA2	HBB	HINT1	HSPA8	HSPE1	IDH3B	IGHG1	LDHB	LRPPRC	MGST3	MP68	MT-ND2	MT3	MYL12B	MYL6	MYO5A	NDRG4	NDUFA13	NDUFB6	NEDD8	OLA1	PARK7	PDE2A	PGK1	PHF24	PPP1R7	PRDX5	PRKCE	PRKCG	PSD3	PTGES3	RAN	SARS	SCRN1	SERPINA1	SH3GLB2	SLC8A2	SRI	SUCLG1	SULT4A1	TPI1	TSC22D1	UNKNOWN	UQCRQ	VAPA	VPS13C	VPS35	VSNL1	WASF1																																																																																																																						
M1_t:Neurogenesis and synaptic signaling	Transcriptome (3046 genes)	NPNT	AKAP7	CXADR	SOX11	DPYSL3	SH3RF3	SLA	CD24P4	NAV1	BHLHE22	ZNF571-AS1	YBX1P1	STK31	RALA	CD24	YBX1P10	MYO16	FNBP1L	APC	DLG5	DCX	PPP1R1A	SLC24A3	RPRM	DUSP23	TENM1	KIF21B	FAM172A	KLF7	SNORA64	GNB4	WDR1	GNAZ	ST8SIA2	DCHS1	GNG4	HIVEP3	RRAS2	KLHL1	NKIRAS2	PARP6	KCNT2	KIDINS220	YPEL1	PLXND1	HSBP1	SOWAHC	CYP26A1	ROBO1	ZNF300	TUBBP2	TUBB	RSPH9	SOX4	ARL10	GRIN3A	FAM184B	NAV3	CCDC14	RAVER2	TRIO	CSPG5	PAFAH1B3	LPCAT1	LINC01102	CRMP1	EML4	ANKRD6	FGF11	XKR4	NLGN4X	ZBTB8A	ST6GAL2	MEIS2	ULK2	PPM1E	CSMD2	ADGRG2	DPYSL5	ROBO2	SCN3A	KDM1B	DACT1	DGKD	SLC16A2	SDK2	KIAA1211	DYRK2	TUBB2BP1	HAPLN1	UFM1	TLE3	TAGLN2P1	TUBA1A	TSPAN2	FAM135A	TSPAN14	HN1	SMAD1	SRPK1	RALGPS2	CCDC167	PLAGL1	CSDC2	MAGED4B	FARP1	CLMP	PLPPR5	TENM3	ERC1	PRICKLE2	SSBP2	CALB2	PLPPR1	SEL1L3	LIN7C	NEURL1B	ASXL3	COQ2	KLHL23	PIK3R2	LUZP2	PXDN	FOXO6	KLHL8	CALN1	ZNF883	C8orf34	DCAF7	POU3F2	TDG	GPR161	ZCCHC14	RAB23	MMP16	TUBB4A	AMBRA1	NCOA6	SLC8A3	NRG1	PHF20L1	MCU	SEMA3C	KIF3B	ZNF704	PHTF2	THBS1	MARCKS	SNORA65	TMEM131	GLDC	BRINP3	CDK8	GJC1	GNPTAB	DUSP18	CEP170	PEG10	SFMBT2	ATAT1	LSM11	GPRIN1	ZNF45	KDM4B	PTPRA	ZBTB34	RPL12P4	FSTL5	SPHKAP	NCAM1	CDH11	DLG2	NAV2	HDAC2	HMGB1	PLPPR3	PLPPR2	R3HDM1	IGF2BP2	TET3	CDH6	LGALSL	TMOD3	FER	KCNG1	PABPC1	DOK5	DTX4	ZBTB10	SLC44A5	TUBB3	NKAIN2	PTPN13	DDX49	RPL29P11	TMSB15A	BZW2	ACVR2A	MEX3C	MPZL1	RCBTB2	DAB1	SRR	CASP3	FGF13	DERL1	KLHL13	SHANK2	COL4A2	BEAN1	SMPD3	LATS1	RGS17	KLF6	DRAXIN	NNAT	PCDH11Y	HMGN1P37	SST	RUNX1T1	THSD7B	CCDC28B	ADCY1	FAM126A	GLT8D2	VOPP1	LOXL1	MGAT4C	ARID1A	MYCN	PABPC3	PGLS	MCUB	NPR3	IL17RD	LRRC7	SPARC	SLC7A6	TOR1B	MIR1229	CXXC4	MARCH4	EEF1G	TRIM46	LRRC37BP1	GRP	MAZ	SIAH3	LINC01158	SMARCA1	CSRP2	CENPW	SOCS2	JAZF1	CARD16	BIVM	GRM7	RAP1B	STMN2	EIF4G2	PTPRO	SPAST	IDH1	LRFN4	SLC35F1	SH3PXD2B	PROM1	CCBE1	TNC	MEMO1P1	TFR2	CHN2	FAT4	ADAMTS17	PCSK5	REV3L	GLT8D1	TTC28	CASK	PCDH18	ZNF711	CHD3	EPHA5	TMEM117	RLIM	ZNF827	TMEM145	STRADB	HIVEP2	USP6NL	CRISPLD1	GDF10	FAM102B	SETBP1	UBTD2	STARD3NL	GNAQ	APBA1	CDH3	SNX7	CSNK1E	MGAT4B	GPSM1	SPNS1	SATB2	ACTR3	RPLP0P6	GNG2	SH3GLB1	MAPRE1	AUTS2	ZBTB46	WNK3	MN1	VASH1	C4orf32	MMD	PKIA	GPR88	LYPD1	TIMP2	TNRC18	ZCCHC18	NOL12	TNKS2	CAMK2N2	SSTR1	ST8SIA4	HDHD5	GRAMD1A	EMID1	PTCHD1	RAC3	ANO8	STON1	XPR1	NDN	BID	UBA6	ANKRD50	DAAM1	FGFBP3	FILIP1	WWC1	MEX3B	MEX3D	MFSD10	SMC4	MAPT	FABP7	PLPPR4	C12orf75	TUBB4B	MCM6	PPP4C	BEND4	SNORA67	GPR27	SNAI2	NETO2	LDOC1L	CHFR	TXNDC15	RARS2	FRMD3	CHP1	PENK	EXT1	CLASP2	ZNF121	HMGB3	SOX1	CENPV	DOK4	ISM1	LANCL2	VTA1	XPNPEP1	LRRN3	NID1	MED13	AMMECR1	IGSF21	ZNF445	DPYSL4	NCAN	AAR2	HNRNPAB	ASIC2	TRIM24	MPPED1	ARPC5	PHC1	PAWR	PRRC2C	VPS37B	MEF2C	RACK1	KCTD12	SHISA6	FAAP100	INAFM1	SEZ6	FRMD4A	TTC9	GNAO1	PANK3	COL4A1	FNDC1	DCAF12	UBXN2B	AFDN-AS1	BTG3	CDC23	GREM2	NRAS	KIAA2022	GPAT4	MYRIP	KSR1	PAK6	CBX3	FAM26F	FBLIM1	GRIK2	GRIA1	NPY1R	B4GALT2	MAP1LC3A	CCDC71L	LCORL	SRGAP1	GPR153	TMEM163	ADAM19	TMEM200C	MARCH1	GRIP1	SNRNP200	CYTH3	DLL3	PPP4R1	HOMER2	NLGN1	ZNF821	DONSON	ZNF346	MIAT	ELFN1	SCYL2	SH3BP2	HSPBP1	ZNF776	PDZRN3-AS1	COL3A1	R3HCC1	TCF4	MARCKSL1	ZNF512B	ADGRG6	NFE2L3	RALGPS1	LRCH2	CCDC88A	TOX3	TTC13	UBE2J1	KLHDC10	LYPD6	KPNA3	DPP3	ANKRD12	CAMSAP1	ETV1	SYBU	HIST3H2A	L3MBTL1	PDZRN3	VAV2	EXOC6	ADGRB3	SOBP	RBM24	DNAJB5	CCZ1B	STK32B	NBR2	SNCAIP	ARHGAP33	UST	CDC42EP3	ZMYND11	RASGEF1C	ZWILCH	PURG	NR2F1	PCDH19	TMSB15B	REC8	SPEG	MARK1	RFX3	SRD5A1	AGRN	PDE9A	ZMYM2	TUBB2A	ARHGAP15	STUM	GPD2	LINC00643	CKAP4	CYP2R1	NREP	PRR14	TSPAN4	AIM2	KDM2B	YY1	WDR3	FABP5P7	ISYNA1	PCDH10	COL1A1	TATDN2	GPC6	ISLR2	KIF26B	ADAMTSL1	SOSTDC1	RGS9	FGD1	PPP1R26	GABRA5	SIMC1	ZNF362	ANKRD45	IFT52	RNF40	TMEFF1	SUPT20H	SOCS7	RALGAPA2	PODXL2	AMMECR1L	XPO5	B3GALT6	CASP1	C17orf58	ADAMTS9	TTC17	AFF2	RBM4	MIR6792	STMN1	B3GALNT1	MCMBP	ZNF436	NTM	GMIP	NOV	CERS5	SNORA69	NALCN	LPIN2	C5orf24	BLMH	ZNRF1	ZNF677	KLHL25	KIAA0895	GTF2H5	PAPSS1	COL12A1	KCNQ3	RAF1	DUSP26	TNFRSF19	SLN	LINC00461	CELF5	PTGIS	GRM5	POMT1	PSIP1	SEPT6	FZD1	ATG9B	LRRC17	RPS18	NOL4L	CEP135	SYT6	ZNF286B	SYT17	ZNF518B	N4BP2	ZBTB44	FAM84B	CACNA1G-AS1	CHIC2	B3GAT2	NT5C3AP1	SOGA1	GALNT8	NUP93	CEL	PCDHAC2	ADNP	USP42	PRPS2	CRK	DCAF12L2	MSL1	PELI1	TRIP13	TACC2	NTNG2	IGF1	SOS1	KBTBD6	SLC29A4	POU3F3	CSMD3	GPHN	FAM57B	PCDH20	ZNF354C	PTPRG	MAST2	ACSL4	CCDC90B	LRRC61	SERBP1	LGR6	CDC42	ZNF880	KLF3-AS1	MGAT2	CAMK1	SLC6A11	DCAF5	CTHRC1	PNPLA3	SATB2-AS1	SDK1	MAN1A2	CELSR1	GNB2	RPN2	ALCAM	IGSF3	PPP3CC	AFAP1	NYAP2	HMGB1P6	ASIC1	RPS10P2	NECTIN3	PGM2L1	SETD2	STX12	CELF3	SAMD3	SNORD60	FBXW2	MAPRE2	MARK4	RNF180	L3MBTL3	TOP2B	SCN7A	SEC61A1	USF3	INO80E	DPY19L2P4	KLHL36	ZCCHC11	DOCK9	PHC1P1	ABCC10	TBC1D14	EZH2	NWD2	ADAMTSL3	EGLN1	BCAN	DIAPH2	SET	RPSAP9	RBFOX2	DR1	C11orf95	HECTD2	KCTD3	ZNF606	NGB	UBE2A	GLRA2	CD1D	NXPH1	XXYLT1	C15orf41	ABI3BP	CCDC85C	CCDC112	POLB	SERBP1P5	FAM219B	FRY	FBXL21	MAPKBP1	SMIM13	SBK1	ANKRD36BP2	DCLRE1B	SLC39A6	TTL	MIR9-2	WDR6	SERTAD2	NONO	TMEM159	CYP27C1	CAV2	TMEM158	RPLP1	PDRG1	GCK	EMC10	AKNAD1	IGFBP5	ZNF451	AREL1	COMMD2	OTUD4	PITPNC1	RPS6KA6	CXXC1	C1orf204	SYNGAP1	IL12RB2	GRIN2D	TRIOBP	CNIH2	SYT3	BTBD1	TMEM8B	TMEM132B	SMARCD3	NAA60	CREB1	SCNM1	TRIM16L	RPL26P30	BACH2	CHRNB1	TMEM257	SCN9A	TMEM178B	RPL18AP3	RAI14	WSB2	CENPVL2	BFAR	NRIP1	FOXJ2	SAMD1	ARF6	TUBB2B	FEZF2	ZNF605	MAP2K6	CYFIP1	SSR2	DOCK7	GUCY1A3	TNNI3	USP49	POSTN	SPATA2L	KIRREL3	L1CAM	TRIB2	EPHA7	LCLAT1	PBX4	R3HDM2	CDHR3	CDH2	RFC3	CAMK2B	LINC01351	SEPT5	FAM110B	BRD3	INTS12	FAM117B	DESI2	SMARCAD1	RSU1	FGD4	TRIM71	SDC3	SEC61B	RPIA	SSH2	CFDP1	HDAC9	PHF14	SHPRH	ATG12	EIF3F	ERC2	ANGPT1	PTN	PDE6D	ZFP37	MFSD2B	LAMC1	KMT5B	SRGAP2	TMEM35A	MED13L	MYL6B	TP53I11	CELF1	FAM65B	MAFB	REEP1	RPS15A	SLC4A3	FOXP1	PTPRD	FANCG	TRIM58	PTENP1	MED24	SETD5	CTBP2P8	LIMS2	GPR160	SLC35C1	GULP1	ELOVL2-AS1	OXCT1	PAN3	B3GAT1	PRDM15	BRINP2	ZNF644	SCUBE1	RPL4P5	DCLK3	RAB3B	ARX	TMEM229B	TUBA1C	ZBTB8B	R3HDM4	RNA5SP244	UBE2G1	UIMC1	PRR7	KIF2A	TUG1	IFT43	C14orf37	LHX6	DYNLT1	DNER	WNT4	DCK	PTMS	PBK	KLF5	AXIN2	CSNK1G1	HES4	ZNF148	FAM109B	GPR173	NRXN2	VARS2	VANGL2	RPLP2	C1orf106	EEF2	CADM1	SPDL1	GRB2	ARHGAP18	MMP24	HIP1	POLR1D	ARL15	SH3BP5	OPCML	ASTN1	SAP130	GRIK1	CFAP20	AGAP2	NBPF12	KAT6B	INHBB	KRT19	MACROD2	SMCHD1	ZDHHC16	CKS2	TMEM47	ICA1L	LRRC3B	SEMA5A	LINC00342	SMARCE1	HMGB1P5	USP38	LINC00950	PLXNA1	RPL4P4	SEMA4G	FYN	EHBP1L1	OTUB2	RPS3	USP12	DTL	GPM6A	MARCH9	MTSS1	SLCO5A1	GRAMD4	STMN4	FANCF	SCMH1	SCG2	SLC26A8	HELLS	SNORD34	ZNF721	LINC00884	PTBP3	ELAVL3	TMEM132A	ACTR3B	GPRIN3	NLN	CSPP1	PTRHD1	FBLN2	ANOS1	SPIN4	RPL13AP5	FBXO4	KIF5C	SLIT2	ADRA2A	ZNF337	EVL	CLDN1	TUBA3FP	PABPC4	STK17A	ATRX	TBCK	HMGB1P4	PRKAR2B	TMEM168	NBPF9	GRIK3	GNAL	LYPD6B	CNTN3	TMCC1	TMEM169	IGF2BP3	AIMP2	CSAD	SNORA7A	BRINP1	BZW1	KLHL35	RPL7L1	RNF2	DBN1	ARHGAP35	MAPK8	HIF1A	PPP2R5E	SCAPER	TCF20	SP4	TIGD7	SDCCAG8	RPS15AP1	FAM32A	UBE2SP2	UBAP2	CDH10	NBEA	ZNF559-ZNF177	AFDN	MOSPD3	ATXN7L1	MAF	RNF169	TRIM28	KIAA0895L	SALL3	MAD2L2	STAC	SULF1	ZNF133	PAK5	REV1	MID1	VSTM2L	WIZ	CSRNP2	NT5DC2	DNAH5	MURC	KCNE5	TMEM52	SLC37A1	KLF13	HMGCR	GOLM1	VPS37D	PTP4A1	TTC9B	LMBR1L	APAF1	ENOX1	AGTPBP1	DAG1	CCDC146	RPL13P12	RPS24	DISP1	HACD2	RC3H2	SLC30A7	SAMD5	EPS8	GAS5	CFAP97	COL9A1	DPY19L2	RC3H1	PCDHAC1	ANK2	BRD2	SNHG7	TAGLN2	GABRG1	KLHDC8A	MXRA5	ANKDD1A	C8orf34-AS1	TBC1D22B	TANC2	CTBP2	STK38	ULBP2	ZNF131	ENKUR	ZNF274	HECTD4	ABCC4	FAM189A1	SQLE	SYNE2	ST3GAL2	PAPOLG	MAMLD1	CDH12	PLA2G15	RND3	FOXG1	COL20A1	ZNF268	TET2	HS6ST2	RIMKLB	ARL8A	SMURF2	IDE	PROK2	C6orf141	PCNX4	UFC1	FBN3	NOTCH2NL	COL11A1	LASP1	LDAH	L3MBTL4	EPCAM	LHFPL4	TUBA1B	KCND2	TMED9	RP9P	WSCD1	ANKRD46	GLYR1	TARS	ZNF765	DENND2A	TCAM1P	DUSP12	WWC2	PM20D2	EFNB3	GAS1	RNF150	KCNIP1	MCRIP1	TOP2A	DNMT1	TRO	LRP1B	CEP57	RTBDN	TNPO1	GDA	KHSRP	SOX12	THSD4-AS1	DNASE1	GRIN2B	PNOC	SLC35F2	CRYGD	BCORL1	SS18L1	HMGCS1	C8orf48	S100A10	LYPLA2P2	OLFM2	LPAR2	CPNE6	ZSWIM5	PCGF2	EPC1	NDC1	MAPK7	CCDC157	EFNB2	MBLAC2	TIGD1	SNORD38A	IGFBP2	RPL37A	SNORD68	COL1A2	TAF11	ZNF235	NCAPG2	PACS1	TXNDC11	CCNB1IP1	COMMD9	CSNK2A2	DEAF1	FAT3	ZMIZ1	SLIT1	LRRC6	RUBCN	TGFB2-OT1	RNF7	ZNF141	B4GALT5	PALMD	POR	GSTA4	GPR85	GARNL3	CENPJ	ADCY8	IL13RA2	RGS8	SMIM15	TP53BP1	PTPN12	ZNF84	ZNF74	FZD8	TP53I3	TEN1-CDK3	ZFP90	PALM2	PBDC1	IP6K2	IGDCC3	CECR6	SLC52A2	IKZF4	ZNF700	DSC2	NXPH2	OXSR1	RNF138	PPEF1	LRRN1	ASPHD2	CASP2	PCDHB10	BACH1	DLX6-AS1	CDC7	TBC1D10A	TXN	TAOK3	GAS2L3	ZNF468	ZNF471	PINLYP	ZBTB18	ZNF285	TMEM108	SARM1	KIAA0753	LRFN1	MYC	RAPH1	PLGRKT	NFIB	RAP1GAP2	LINC00703	PCDHGC5	IGFBP4	KMT2C	BRWD3	CACNA1G	EBPL	NECTIN2	FMN2	DPM2	TRPC4	SOX6	ZCCHC8	HCN3	SNORA26	SNORD33	VANGL1	BPTF	BCHE	MASP1	STRIP1	RFWD2	TTYH3	CHST9	TSEN34	ZC2HC1A	NCOR1	ZNF8	N4BP3	MMP2	ME2	NCBP2	NBPF3	ALKBH2	ANKRD13B	FCHSD2	FSD1L	RUFY3	MESP1	NOL4	ZNF320	RAP1GDS1	DLG3	RPS9	C3orf70	IFNGR2	EXO5	TM6SF1	ZSCAN2	ARL5B	CACNA2D1	FIBIN	RBM6	CREB3L1	ARMC8	KL	TMEM174	SLC35F4	RPL18	AASDHPPT	H1FX	INHBA	LCOR	RASL11B	CPLX3	MIOS	NT5C3B	FGD3	BIRC6	CEP68	ZNF30	ZC3H12C	NSD3	TSHZ3	LINC00943	ACTG1	ZNF432	PROKR2	ADGRL3	SLC10A4	CCDC184	ISOC1	SNRPB2	CCT3	GRB14	RPL23AP32	ZNF292	PCDHGA10	ZNF793	KCTD7	ADGRB1	NR2C2AP	TNRC6C	NR2C2	ATP11C	ARSB	NRG2	PTPN2	NT5DC3	FSTL1	PGAP3	ZNF428	KCNJ6	DYRK3	FRAS1	LRRTM2	GSG1	AGPAT5	TSTD1	PUS7L	ZNF271P	STX3	USP43	TFDP1	PGM2	CPNE8	CSMD1	NPY5R	RASGRP2	APC2	SLC27A3	FCHO2	ATP13A3	CC2D2A	NR2F1-AS1	RELN	TXNDC16	USP3	GDPD5	CCNG2	ARFGAP3	JAM2	DHRS13	WRNIP1	KCNK2	SNHG16	RNF217	C11orf80	PHLDB2	PLCXD2	NUP35	IFT20	CNR1	TMEM200A	PTK7	TTK	DHX57	CCNT2	CCSAP	ANKRD13C	CELF2	RHNO1	GAPDHP62	PKNOX1	C9orf142	NATD1	EIF3L	UGGT1	CASC15	CEP164	MVB12A	MARK3	TOP1	LRRC40	EFL1	ZFP30	MED1	UBFD1	SNHG6	PCDHA5	GNPAT	TRIM13	LRRC49	FKTN	TTPAL	TTLL1	SH2B2	ETNK2	INTS10	PTPN1	RALGAPA1	NUDT11	SSR1	TMEM68	PDGFRA	PTPRZ1	LEMD3	PBX1	ZNF311	SLC35G1	CYB561D1	PPFIA2	UCK2	FIGNL1	SF3B6	CCT2	CTSV	CHMP1A	MMAA	SIAH1	EBF4	EPB41L5	RASA4	NRXN1	FJX1	MAGEH1	SFPQ	ZNF211	FBXW9	FAM19A1	ZNF22	NMB	ZNF446	FAM161A	MC4R	BLM	JAK2	HS3ST5	PCDH17	ADM5	SMG1	TRIM27	THRA	SEMA3A	MAP4K3	FLG-AS1	SYT4	CSGALNACT2	TMEM263	RBM8A	CMTM3	C16orf87	DDAH2	CCNJ	RSPO3	PUS7	GPR12	TMEM161B-AS1	THSD7A	NBDY	SLIT3	GOLGA6L9	UBE3A	EXD2	MAN2B2	RIOK1	ZFR2	RSPRY1	HNMT	ZNF185	SLC25A17	RPL6P27	CCNA1	MOB3A	ENOPH1	PPHLN1	FNDC3A	CHST11	GDAP1L1	ZNF528-AS1	DIAPH3	ZNF562	NID2	GAL3ST3	LRRC4C	LDLRAD4	SNORA70	COMTD1	UTP6	TSKU	MARCH7	C12orf73	IGF2	NFKBIE	ZCCHC7	CCDC65	C4orf48	PGAP1	GPATCH2L	HES5	PKN1	SVBP	IRF2BPL	HIRA	GK5	DUSP7	MBTD1	ODC1	SPTBN1	AGO4	WDCP	CUL7	AJAP1	PPP2R5A	RPL10P2	KIAA1524	SHISA2	PDE4DIPP1	TAF2	ZNF575	UBE2E1	MAOA	GABRB3	NHSL1	AKAP14	CC2D1A	RNF165	RASA4CP	ZNF627	LAMA1	PCYOX1	MSANTD2	OSBPL11	HMGB3P1	LINC00960	SRM	GSR	TEX40	NUS1	USP24	SLC35E3	SH3YL1	MATK	ABCC5	GUCY1A2	RPL36	ANKRA2	SNORA3A	ZNF275	NEDD4L	WDR18	ZNF789	ARG2	ZC3H8	SCN5A	SNORA2C	MARVELD1	ADGRL1	DCTN5	ST20-AS1	RAB31	NIN	NUTF2	WDR44	CIC	CDK5R2	MIRLET7I	DIS3L2	ZNF239	C4orf46	ZNF580	DHX9	ABCB8	YTHDF3	TADA1	RN7SL731P	EPHB1	CDKN2D	RSPH10B2	CDH9	LRP3	MARCH11	EEF1A1P9	MUS81	KCTD15	PYGO1	CD47	DOC2B	TUNAR	CAMKV	MCM3AP-AS1	SLC7A3	ENAH	MAST1	TMEM63B	PCGF3	HS2ST1	GPX7	CDH7	BRPF3	MYO5B	UBA52	GRIP2	FAM20C	SNORD7	UBE2Q2P6	SLC1A6	COL15A1	PCOLCE2	PDZRN4	DCLRE1C	TXLNA	AKT1	ELN	SPIN1	DMWD	MTPN	GGH	PAK2	GPR68	IFT140	SDCCAG3	RFX7	PCDHA3	PAPD5	QARS	BDP1	LUC7L3	TMEM256-PLSCR3	LHFPL2	SNORD65	VASH2	LRRTM1	CFD	ZMYND19	C6orf48	ZNF77	PRMT6	HAUS1	NKAIN1	ABHD18	DMPK	TAF4	CGGBP1	RIMS4	RPS19	QSER1	TMEM19	TET1	PBRM1	RDH10	NIPSNAP3A	C20orf27	KIAA0319	HNRNPR	ABHD17C	FAM218A	FAM210A	P2RX5	RNF130	ABI2	RPS5	KLF8	USP7	INPP4A	TBC1D16	CCNYL1	MPP3	E2F5	FAAP24	LHX2	LTBP4	PRRC2B	CDK20	FAM60A	ZNF92	CMIP	FADS3	AADAT	EXOC1	DLGAP4	NTF3	ING4	EXD1	TRIM67	LINGO1	SCLT1	RAB11FIP4	CHRDL1	IFRD1	ZSCAN9	ZNF793-AS1	BPTFP1	NUMBL	ZNF23	LRRC37A3	ORC6	CPTP	FAM168A	MTMR9	SEC24A	ORAI2	KLHL22	NINL	NUDT16L1	MEST	C7orf31	VIPAS39	TMEM150C	GPC1	LRRC56	IQGAP2	FAM43A	NUP160	DSG3	PTEN	FN1	AP2B1	KIT	CACNA1I	TPR	PHPT1	LRRD1	PHACTR2	NPTN-IT1	TGFB2	RPS11	ADORA2B	RYR3	CEP85L	LINC02016	NOL11	NKAIN4	TMEM151B	DNMT3B	ADGRL2	C19orf25	CRIP2	CNNM4	MRPS6	LINC01114	KIFC2	TIPRL	EDC3	TBCCD1	KRT31	FAR2P2	SUMF2	TBCAP1	PLAA	SPON1	RUVBL1	PHF21B	SH3BGRL3	RAMP2	PPP1R14BP3	YKT6	SOX5	NTSR1	SGPP1	DPY19L3	PTPRR	RBBP8	P3H4	NUDT19	LINC01561	CDC42BPB	PPP1R16A	EFCAB1	ARID1B	PRPSAP2	C14orf79	FRAT2	C11orf24	COPB1	XPO6	KIAA1024	FAM131A	FADS2	CSNK1G3	PRUNE1	RPL8	EXOC4	NANP	ASAP2	DMC1	IMMP1L	MYCL	CTTNBP2NL	C2orf27A	EHMT1	SEMA4F	GLIS2	RTN4RL1	USP9X	TAPT1	ZFP69B	STXBP6	CCDC93	NPAS3	RLF	ZNF649	KANTR	EIF4A3	LGI1	RIIAD1	AKAP8L	ST3GAL1	PDE4D	SLX4	CEP78	SENP7	SLC38A7	KPNA2P3	FBXL2	COMMD6	ATP6V0A2	SRGAP2C	RSBN1	SH3RF1	ZNF282	LRRC4B	ATP6V0E2-AS1	RPL5P34	RFC5	PROSER2	GRM1	KLHDC8B	STK10	LSM7	KIF26A	GLI2	NELL2	PTPN9	HIVEP1	MFSD9	MIR124-2HG	ZNF473	LIPG	MAPK8IP1P2	RPL29P7	PCDHB14	EGFEM1P	MEG3	TMEM65	GPR75-ASB3	FAM35DP	RPS4X	SIKE1	MAP2	HDAC6	TSTD2	CAND2	FAM110A	ANKRD44	TRIT1	VEZT	WNT9A	CSK	DLX1	BMT2	SCARF2	DSG2	EEF1A1P6	DEDD	SMAP1	EFCAB7	PFKFB4	ZNF689	MTF2	ASCL1	CDCA7L	SEC24B	ID3	CD276	TERF1P5	STAM2	FAM13B	ZNF713	ELOVL2	PPIH	CARMIL3	STK36	RAB3IP	TCTEX1D2	ARSDP1	TEX10	LINC01719	RAPGEFL1	PUM1	C1orf226	GRIK5	TPRA1	TBC1D26	OVOL2	RTN2	RDH14	KIAA0556	EDRF1	CACNA1E	LUC7L	NDST4	ZNF611	PTDSS2	KDM1A	FAM8A1	CLIP3	SLC23A2	PABPC1L	POLR2D	SNRPA	ALG10B	HECTD3	ZC3H7B	VCP	MLLT11	SSSCA1	ZNF589	MYL4	TSPAN18	ZNF71	ZNF462	DGCR8	TUBAP2	LRRN2	EBLN3P	LINC00869	GABRB1	CCDC50	BACE2	FAM182A	POLG2	CLOCK	TSPAN6	PRKCI	PCDHGA3	JAG2	ACADL	LINC01551	ZFP69	DOCK4	IGSF1	TCTN1	KDM5B	CDK5R1	STX2	NUCB2	LRP8	NEUROD2	RPS29	ARL4C	FAM127B	NCOA2	PRCC	LIX1L	GVQW2	BTBD17	SGSM3	MED19	BASP1	PAIP1	DCP2	LRRC36	DNAJC2	RFLNB	PLCD3	CDCA7	CBARP	DALRD3	ADGRG1	PITPNM1	WDR45	LINC02035	SF3B4	TIMM8B	LY6H	VAT1	FAUP1	ZNF124	ZNF568	SLC37A3	TCF7L1	NOVA2	DZIP1	NUP153	USP22	SP3	LINC01410	SLC41A2	ALS2	ACTL6B	PATZ1	ZNF559	USP34	NME2	HGSNAT	RPL15P3	ACVR2B	BCL6	OTUD6B	GAREM2	CNTNAP3B	TSSC1	LRRFIP1	DNAJB12	EVI5L	HNRNPUL1	MELK	ZNF790-AS1	ZFP41	EPHB2	MDGA2	NACA	PRSS12	YAF2	ZNF140	ACAN	PAQR7	UBE2E3	RCOR1	PUS1	ST20	RPSAP20	HAUS2	CAPN5	CPEB4	SLC6A6	ZNF134	PMS2P7	ABCA3	AP1AR	PIK3CG	LYPLA1	SUN1	CHERP	CARS	FRZB	STT3B	TRNT1	CASP6	WAC-AS1	COA7	HCN4	DLX6	NAA40	ARHGEF10L	BAIAP2-AS1	XYLT1	ZNF879	CBLB	ALMS1	KDF1	PCDHB15	BMPR2	DGKE	IGDCC4	PHF13	RPS4XP2	NAT14	SEPHS1	KBTBD7	FOXN3	SGIP1	C15orf57	MYBPC2	SRGAP3	GTF3A	NEUROD6	KIF16B	PODNL1	DISP3	LACTB	GRAMD1C	JDP2	PRDX4	ZNF570	ARHGEF26	C10orf95	CHML	ZNF544	UBE2J2	WDR54	YWHAE	ZNF430	FAM196A	PYCR1	DDX19B	NCAPH2	PCNX1	EDNRA	ACSBG2	MTHFD2L	RPP40	TBC1D3P1-DHX40P1	EEF1B2P6	HBG2	RP9	KLHL18	PHF24	CHST7	TUBBP5	TFPI	ZNF736	FNDC9	SMARCD1	PMS2P6	ASXL1	ZNF614	CYLD	CACNA1A	ZNF117	GNG8	EIF3C	RACGAP1	LYSMD3	NTN1	ZFP28	PLCE1	PDGFC	SMAD9	LMO3	CREBBP	TMEM181	RPS23P8	DNAJC15	OCA2	MYB	DHX40	SNX4	SLC26A3	SPRY2	BLOC1S3	PHLDA1	NRG3	PPM1G	ZNF138	CAMK4	ZNF202	CARNMT1	AP1S2	GTSE1	LMO7	TAS2R10	UPP2	RRAGD	NCOA1	NDUFV2-AS1	XRCC2	GRK4	CARF	ZNF804A	NXT2	TUSC3	SLC2A10	PRPF38A	ZNF19	PTBP2	RANBP17	GID4	PPIA	SSTR2	TRIM11	TIA1	CDK17	GOLGA3	ZNF518A	DIO2	TIAM1	RASSF10	NR2F2	ZNF229	PLK4	TCAIM	CYP1A1	C3orf62	PRMT2	WNT5B	DISP2	GALNT2	ALG6	FBLL1	MICAL3	PRSS35	MDM1	MAML3	GDF1	ATXN2	TRIB3	STX6	PRR3	DAPK1-IT1	ZNF681	TAOK1	LMNB1	ERLEC1P1	RPAP2	AGPS	PPFIA3	SREK1IP1	GCNT2	LINC01896	SPIRE2	SYT5	CNTN1	EPHA6	DECR2	RBM41	LRRC55	LIG3	COMMD5	NYNRIN	SLC6A1	DTX1	AKR1C2	ALPK3	SNORD54	ZFP82	FAM20A	MFSD13A	KIFC3	KRAS	LINC00685	AP3D1	SPATA5L1	MLLT3	PNISR	VGLL3	SMTNL2	VPS8	CARTPT	NFYC	IRS1	CHRD	FAM57A	MSMO1	TMEM74B	RAD17	CTNND2	CD36	FAM193B	SEPT3	EGFL6	GFOD2	STAG3L4	SCAP	FHOD3	FTSJ1	SNORD36B	FNDC3B	IPMK	CLIP2	RGP1	PPP1R26-AS1	PUSL1	RPAIN	FAM76B	EXOC5	LINC01821	RARA-AS1	ZNF569	CNTNAP3P2	ELAVL1	PSME4	LOXL1-AS1	AFF3	RHOBTB1	PTH1R	DYNC2H1	SUFU	FERMT2	TOR1AIP2	RPS20	ALMS1P1	MANEAL	WDR47	CASC4	MEGF8	BEST4	PLEKHA8	TMEM255A	DPF1	SNORA21	CYB561	FXNP2	PCDHGA1	RGMA	LRWD1	ZNF382	MBD5	NDNF	RRN3	PRR36	PWP1	RPL5	FBXO11	DYX1C1	NSUN7	CENPL	CTPS1	TENM2	HTATSF1	HSPA13	PMS2P9	ETV6	C4orf47	COL6A3	RNU6-703P	KANSL3	LIX1	LCT	MICU1	RBMX	PRR5-ARHGAP8	SETDB1	EIF2S2	BICDL1	ZSCAN21	KCNJ16	POLD2	ZMIZ2	PMS1	IFT81	PAK3	ANKRD36C	SLC35E2B	BCL11B	DHDH	SHF	FAM220A	ZNF853	IL1F10	KIF4A	ELOB	PLXNB2	PLGLB2	TBC1D31	SEPT7P2	TNR	KATNBL1	PPP6R2	DCAF17	NT5E	ZNF502	RPL38	HBQ1	MARCH5	FST	TENM4	ANKRD13D	ZWINT	LRRTM4	MYLIP	ZNF682	SAT2	FOXK2	PCDHA9	EXD3	GAN	EIF4EBP2	CLHC1	NADK2	WDR82	RECQL4	FBXO46	RPL14P1	TIGD2	SLC25A38	SVIL-AS1	PI4K2B	KCND1	CRYGS	MAML1	ACVR1B	GNG12	MED26	TIMM13	HEXIM2	IRGQ	SGPL1	DLEU2L	DCAF12L1	TMEM161B	ALKBH8	CLASP1	STK40	KLHL15	ZNF280C	C9orf116	ARF4	CARMIL1	AFG3L1P	NPIPA8	RPS28	ARL16	P2RY1	SUPT3H	PLTP	RPS17	ZBTB9	RPL13	CACNA1C	ARMCX1	HNRNPA1P3	ZNF577	KCNJ18	CCT6P3	HIC2	USP15	CHPF	MYEF2	IL27RA	RANBP10	ACOX1	PMS2P3	DLX5	RPL7AP6	GRK3	GINS1	PCDHGC3	INSM1	SCAMP1	NADK	MIPEPP3	TMEM97	PLXNA4	SNX13	BOC	CCDC85A	PPOX	NCOA3	HAUS3	UBAC2	LINC01138	ZKSCAN7	ARHGAP19-SLIT1	SUMO2	STAC3	CNOT9	ID4	CCDC186	CEP89	AP4M1	SNHG20	TTTY15	SPN	ZNF780B	ZNF513	TAB3	ZNF850	NPM3	CHST12	TTC30A	TLE2	EME1	STK19B	AVL9	PTPN21	DAP	KLF11	ADCYAP1R1	ANO10	SEZ6L	RGMB	UBE2Q2	EMC3-AS1	BMPR1A	ZNF16	SLC35A1	PJA1	CCDC177	ID2	C15orf59	ZNF566	FSD1	MAP3K12	METTL21C	SLC7A10	INTS6L	TCAF1	KDM4A	DGKH	BCL7A	CUX2	GFPT2	CNOT4	IGLON5	TRIM33	FZR1	GLE1	LINC01560	ASPM	NLGN2	RNU6-125P	LOXL3	ACBD6	ZNF510	NCR3LG1	ALG1	FHL1	ZBTB2	USP12PX	NIM1K	CR1L	CTNNA2	ZNF398	IGFBP7-AS1	SLC30A10	CHAMP1	LCAT	TUB	ZNF671	CAV1	NHS	NBEAL1	NAA35	NPIPP1	ZNF514	SLC19A2	TLDC1	ATP2C2	SPTAN1	C2CD4C	CRISP2	CCDC191	CHL1	GMFB	INO80	CDAN1	CYP2C8	VPS28	LIN9	HS3ST3B1	HCFC2	ZC4H2	ZDHHC13	CBY1	CD151	ZFAS1	NFATC2IP	ZDHHC2	FTX	ADGRD1	RNU6-37P	CXCL14	LRFN5	DNAH10	METTL8	GXYLT1	ZIM2	RPL35A	LPL	EIF3H	HEATR4	DCUN1D3	CENPT	SUGP2	TSPY26P	ERCC6L2	ABHD2	SAMD8	SS18L2	SCGN	GALNT18	TERF1	SLC16A10	KLHL41	ST3GAL4-AS1	S100A16	PXMP2	PRPF31	MEX3A	ELOVL6	XKR6	TBC1D30	MB21D2	RERGL	ADD2	GATAD2B	BCAT1	KITLG	SLC33A1	ARID4A	CEP295	NEMP1	SRSF12	PDE7A	RBM26	ZUFSP	MCCC2	FAM78B	CHMP7	ZNF587B	TRHDE-AS1	LARP4B	RALYL	DDX52	DGUOK	AGPAT1	DVL3	CELF6	DNAJC9	MIR4500HG	TMEM63C	FAM149A	ABCA5	FUCA1	CXorf23	VWC2	SLCO6A1	ATP2C1	CLDN12	TOR3A	ITPA	GSPT1	ZCCHC10	ABLIM1	EEF1A1	DBF4	PANK1	TNIK	NOTCH2	LINC01949	OBSCN	BEND3	EPHA8	ACACA	LAMA4	ELFN2	LRRC57	TNRC6B	ZNF205	NUTM2A-AS1	ZBTB6	DNMT3A	CHEK1	TSTA3	KDELC1	ZNF782	MME	LRCH1	MLLT1	EIF4G1	TMEM212	METTL10	ZNF215	ZNF639	SOS1-IT1	CHD9	TMEM133	NEIL1	PLEKHO1	TRPC1	GYG2	PAK1IP1	NBEAL2	LINC01876	RHPN2	ITSN1	RPS13P2	IQCE	COLGALT1	CCDC138	PPP2R5B	RBAK	SNHG11	GHR	RBM12	CHST8	PMM2	PTPRF	FAM160B1	LINC01305	TRIM60P18	ARL4AP5	FGF14	MOK	GALNT3	UNC5D	TSPAN3	HCFC1R1	GTF2H1	GABPB1	TDRD3	APOE	NAF1	OR2W3	FAF2	OSBPL8	SMARCB1	CEP57L1	FAM193A	SETD1B	ZKSCAN5	GBA3	UBAP2L	RFX1	SYCP3	C6orf62	MCC	PLXNC1	GTF3C4	RPL27	EIF3E	UBASH3B	ZNF626	SUMO2P3	SEC14L1	MED16	ZBTB41	ZNF662	ZNF14	ZNF319	ACLY	ST7	SYT13	SH2D4B	FAAH2	AKIRIN2	TRIM72	H2AFY2	ATP13A2	FGGY	BRD4	PSEN2	PRKAG1	LINC00488	SNRK	RBM15	VHL	UBQLN2	POLI	DTX3	HEY1	RPSAP44	MLXIP	C1orf61	C12orf45	RFX4	PSMA3-AS1	ULK3	ARHGAP6	ZNF785	PAN3-AS1	MAATS1	DACT3-AS1	ACOT12	SLCO1C1	JMJD1C	COPZ1	ECSCR	CYP2C18	ARRDC1	ZNF91	CCDC158	FAM27E4	CXCL5	PALM	SKI	LGALS8	MXD4	COX20	SPIRE1	ERBB4	BMPR1APS2	MTA1	NOG	SLC17A6	CTNND1	CEP162	MED23	NANOGP8	CSGALNACT1	ENTPD2	PLK3	RPL7AP10	MCPH1	XIAP	PCSK1N	ARSK	ARMCX5	CIB2	TMEM266	SUMO4	HEATR3	ERC2-IT1	TPTE2P6	PRKG1	NTAN1	HSDL1	PAXIP1	SYNCRIP	ASAP1-IT2	MAML2	GTPBP1	RNF157-AS1	ADAMTS2	WDR34	IMPDH1	PRPH2	CCDC24	SETD6	EGFR	CNOT6	YEATS2	PDLIM3	CCDC74B	ZNRF3	TTC3P1	COLCA2	TRRAP	SKIL	DUSP9	PAXIP1-AS1	RAB36	IL33	PAM16	TAF1B	LINC00937	CLIP1	ZNF329	MFSD4B	TMEM44	DSCC1	BHLHB9	MIR3198-2	PIP4K2B	PHEX-AS1	C5orf49	IRAK1BP1	TADA3	MMD2	METTL2B	DNLZ	LETM1	GPR63	TRIM3	TVP23A	RPRML	KIAA2026	CCDC148	TTC28-AS1	SPICE1	RBBP6	SMARCA4	ZRANB3	B3GALNT2	SNRPF	COCH	FAM98B	SOX2	KLF12	DNAH7	CAMSAP2	AKAP9	TBCE	PRR5	B4GALNT4	LUM	MIR3939	ZXDB	CELSR3	ST6GALNAC6	MLC1	PRR14L	WTIP	NANOS1	HS6ST1	SLC1A4	ECE2	SLC35A2	COL22A1	ESX1	ZNF260	ADGRA3	SLC23A1	EPC2	PALM2-AKAP2	SNN	PARD6B	SAPCD1	RNFT1	ZNF585A	ZNF354A	BBC3	MICAL1	SPAG6	RNF148	ZNF180	PXYLP1	ZNF667	C8orf4	WDR5	LINC00094	CCDC106	LINC02042	HRAS	DLGAP2	RPL18AP16	SMKR1	ZNF629	ARHGEF26-AS1	SIGMAR1	ZNF287	NSMAF	IQCG	TMEM39B	CRAMP1	CBX5	SAC3D1	NAA15	CACNA1B	ZNF431	FBXW7	RNF216	NDST3	KBTBD8	SEMA3F	GDAP2	C14orf1	ALDH1L2	HENMT1	NAXD	ARHGEF12	SOCS2-AS1	FAM226B	DHX36	GLTSCR2	SHCBP1	CCDC3	SLITRK3	GPR162	ATPAF2	RFPL1S	SNX32	CBSL	DDX41	RUSC2	OR8B2	TM7SF2	SLC38A1	COQ10A	ARID3B	ENPEP	F3	SOX9	SGSM2	FGD5-AS1	RIOX1	ADAMTS10	LYRM1	ING3	ACOT9	RNF219	RUNDC3B	NTRK3	NBN	SCN2A	SNORD114-9	ZNF37BP	CSRNP3	FAM66C	AHCYL2	PRRT2	RGS20	SLC15A2	MFHAS1	SIGLEC15	LINC01128	ZBTB22	DUSP4	PDCD2L	PLPP6	GOLGA8A	ARHGAP42	SLC35E2	RDH13	EDNRB	HS3ST3A1	TNPO2	CEP126	NELFA	KIAA1549	ZFP2	NUP58	ZMYM4	ZNF770	ZNF777	PDIK1L	NR2E1	POLQ	CCDC107	ZNF587	FBXL19	LINC00205	DYRK1A	DCLK2	LMTK3	FBXO41	SOGA3	THAP12	PARP8	TRIQK	TRAPPC11	SUMO1	DZANK1	RPL15	LETM2	SLC9A6	PFAS	FAM81A	SALL2	GPC5	USP10	SLC25A33	SHOC2	IREB2	EZR	ETS1	FAM155A	PAX6	ZNF623	PTGFRN	RAB34	E2F3	C14orf159	CACNG8	AGL	CDC42EP4	TMEM107	FAM167A	SLC4A4	KIAA1191																																																																																																																																																																																																																																																																																																																																																																																																																																																																																																																																																																																																																																																																																																																																																																																																																																																																																																																																																																																																																																																																																																																																																																																																																																																																																																																																																																																																																																																																																																																																																																																																																																																																																																																																																																																																																																																																																																																																																																																																																																																																																																																																																																																																																																																																																																																																																																																																																																																																																																																																																																																																																																																																																																																																																																																																																																																																																																																																																																																																																																																																																																																																																																																																																																																																																																																																																																																																																																																																																																																																																																																																																																																																																																																																																																																																																																																																																																																																																																																																																																																																																																																																																																																																																																																																																																																																																																																																																																																																																																																																																																																																																																																																																																																																																																																																																																																																																																																													
M2_t:Synaptic signaling	Transcriptome (403 genes)	TMEM196	PCP4L1	C1QTNF4	TXNDC17	PNMT	SRRD	TAC3	COMMD7	GALNT14	ZDHHC14	PDE4DIP	TOPBP1	DCUN1D5	ARHGAP20	SHISA9	ARL4D	SPATS2L	SEMA6B	DCLK1	NMU	SCN3B	TRIM9	SPRN	PRDM10	TPM3	B3GNT2	ATXN10	EPHA3	MGRN1	TMEM185A	PPP2R1A	HTRA2	NUDT15	PPP1R14C	STRN4	LINC01123	CRY2	TAC1	CX3CL1	PCP4	CHST2	ATP6V0B	KIAA1671	SLC30A3	RND1	DAB2IP	ZNF697	SUB1	KLHL29	FMNL1	MEF2A	KCNK12	CCDC124	MCOLN1	ARNTL2	GALNT1	PLK2	PPM1M	FAM160A2	LINGO2	TRAF5	KCNA6	CDKL5	ARPC3	KCMF1	GNB1	EPHB3	LINC02210-CRHR1	BCL11A	HPGD	PCLO	ARPC2	PRKG2	SLC39A3	CORO1A	SPTB	FZD3	RIT2	JOSD1	C1orf52	NUDT4	AZIN1	SLC1A1	MAGEF1	TRAK1	SLITRK4	NCK2	KLHL14	POLR2H	MLX	PID1	ICAM5	PLEKHA5	CA10	TMEM74	WDR13	CRH	GFPT1	MYT1L	MIR9-3HG	ATF7IP2	NSMF	CLVS1	PKP4	UNC13C	TTC3	NPTXR	CNRIP1	ARHGAP44	DNAJC13	PRRT1	PPP3CB	LRRC59	OGG1	MRPL3	TMEM127	FKBP11	EEF1A2	RNF145	SLC16A14	C6orf1	ECSIT	KPNA1	ELMOD1	SATB1	CHAC1	SRC	SHROOM3	RAB15	RHOBTB2	DNAL1	RILPL2	TBC1D9	RPGRIP1L	ACTR10	RIC8A	SEC14L2	LRFN3	CD8A	ACOT2	PTDSS1	GABRA2	DYNC1LI1	FOXJ3	TRAPPC6B	ELOVL4	MAPK1	MYL12B	ZYG11B	MIR671	CYP2E1	PIN1P1	SPON2	UHRF1BP1L	OSBP2	MRPS27	MEIS3	KCNH5	C16orf72	LNX1	IER2	UXS1	MOB1B	GABBR2	STK25	MTOR	TBC1D7	STMN3	RIMBP2	ARHGEF7	MAGED1	PPM1L	TMEM132D	KBTBD4	MORF4L2	PNMA1	CHGB	SPATS2	PDE2A	HS3ST1	MGLL	TRAF7	FAM65A	PVRL3-AS1	IER5L	EFTUD2	RASSF3	RIMS1	VMA21	TLN2	C12orf4	REEP2	GSK3B	ACP2	RUSC1	DENND1B	NICN1	KIF3C	SMARCA2	NSD2	ZDHHC8	NUDCD3	TUBG1	UBE3C	TSPAN17	CELF4	ERFE	PTGER3	C2CD2L	HPCAL4	TMSB10	CDH8	FAM184A	FLRT2	RUVBL2	SCAI	RAB3C	CYP4X1	ILDR2	ANKRD54	MORN4	DUSP8	TCEAL1	CACNA2D3	GABBR1	RRN3P3	FRMPD2B	CDK16	SPRED2	PRDM2	PDZD4	STRBP	CENPBD1P1	DOK6	MELTF	ARHGEF3	GPR26	PTS	TTC7B	SLC8A2	KLF10	FBXO3	SH2D3C	SLC2A13	C3orf14	ATP23	EPHA4	TPM3P8	TPM1	SUZ12P1	GRAMD1B	UNC13A	NTNG1	PITPNM3	LRRC75A	PLEKHB2	PURB	EFNA3	SNX25	ATP5SL	KCNH3	CACNG3	WASF1	C18orf21	COL26A1	ADAMTS8	ACVR1	RBM15B	SSBP4	MSANTD3	MCAT	NEGR1	SMIM10L2A	CALB1	BEGAIN	KCNK3	SLITRK5	NAA20	MBD1	C9orf16	GBF1	SERTM1	BICD1	IPO9	STYK1	HRASLS	CNTN4	AP3S1	COMMD8	ZC3H12B	MLF1	LINC01007	TMEM198	NETO1	METAP1	TM9SF4	NDFIP1	CACNB3	ST6GALNAC5	YWHAG	CPT1C	SLC25A16	ZNF200	MTHFD1L	CNTNAP5	AP2A2	RPS6KL1	HOOK1	BTBD6	CCSER2	AMN1	FRRS1L	ADAM22	SLC25A22	TASP1	CYP4Z1	TESK1	CYCS	HMGCLL1	NRXN3	ERI3	FGF12	GK	BEND6	TGFBRAP1	HTR7P1	UBE2K	MOB4	ING2	BDNF	ZFP64	MAGI1	DGCR9	JAKMIP1	SUMO3	FAM69B	WNT10B	RTF1	CMTM4	C1orf21	DENND6B	ATCAY	ARF3	CHRM1	DCTPP1	TRAPPC5	GNA11	YTHDC2	PRMT8	RNF112	ARHGAP32	CBLN1	CETN2	RABGAP1L	SFXN1	TAF9	ZDHHC3	CHCHD6	RFK	KCNQ2	VPS25	AKAP6	CDK5	BRWD1	CHRM3	C14orf132	LAMB1	MANSC1	REEP5	PHACTR1	LDB2	ST8SIA3	KPNA4	HUNK	ZNF385D	DENND5B	OSTM1	GRIA2	JPH3	MAPK6	TMEM14A	COPS8	KCNV1	ASAH2B	FXYD7	SYNGR3	FARSB	SLBP	DZIP3	GAD1	HNRNPA0	RASGEF1A	AKT3	DCTN3	FAM71E1	NME5	MGAT5B	KCNC1	GLMN	ARPP21	GABRA4	DENR	CHSY3																																																																																																																																																																																																																																																																																																																																																																																																																																																																																																																																																																																																																																																																																																																																																																																																																																																																																																																																																																																																																																																																																																																																																																																																																																																																																																																																																																																																																																																																																																																																																																																																																																																																																																																																																																																																																																																																																																																																																																																																																																																																																																																																																																																																																																																																																																																																																																																																																																																																																																																																																																																																																																																																																																																																																																																																																																																																																																																																																																																																																																																																																																																																																																																																																																																																																																																																																																																																																																																																																																																																																																																																																																																																																																																																																																																																																																																																																																																																																																																																																																																																																																																																																																																																																																																																																																																																																																																																																																																																																																																																																																																																																																																																																																																																																																																																																																																																																																																																																																																																																																																																																																																																																																																																																																																																																																																																																																																																																																																																																																																																																																																																																																																																																																																																																																																																																																																																																																																																																																																																																																																																																																																																																																																																																																																																																																																																																																																																																																																																																																																																																																																																																																																																																																																																																																																																																																																																																																																																																																																																																																																																																																																																																																																																																																																																																																																																																																																																																																																																																																																																																																																																																																																																																
M3_t:Wound healing and L-glutamate transport	Transcriptome (190 genes)	FAT1	DHTKD1	GNA12	ITPR2	RREB1	GUCD1	CD302	PON2	SESN3	SLC13A5	GBAS	HSD17B6	MT-ND5	ZHX3	RNF182	FKBP9P1	SLC25A48	LRIG1	LGR4	GATSL3	RLBP1	ZFP42	APCDD1	DIRC2	CNN3	MED29	FGFRL1	TRIM8	ZFAND3	SFXN5	ZFP3	MERTK	ARHGAP31	LINC01808	WIF1	FGFR3	MIR3682	CST4	CHSY1	ZNF385A	OAF	BMP2K	TNS3	RYR1	ATP1B2	GLUD1	SERTAD3	ZNF680	PLA2G5	RBP1	SLC7A11	ZNF256	SLC25A18	EMX2OS	PDLIM5	PHKA1	ALDH1L1-AS2	MFGE8	ZNF607	WFDC1	PSD2	BAALC	ZBTB33	ZNF57	CWC22	RHBDF1	GYS1	GPT2	CDKN2A	SELENOK	RHOJ	DTNA	ADGRV1	METRN	RHOC	VEGFA	SLC1A3	TIMP3	ANTXR1	S1PR1	HEBP2	PALLD	PPP1R3C	CACHD1	LINC01146	TBC1D23	CYB5R3	DARS	SLC3A2	AK4	GTF3C6	PTPMT1	PLPP3	ZNF799	SLC44A2	CA12	CST3	ZFP1	SLC39A12	CRB1	PPP1R15B	MBIP	SOX21-AS1	HSDL2	SOX9-AS1	FAM46C	TTYH1	PAPLN	SUCLG2	SERPINE2	NEK4	ATP13A4	EFEMP2	AK4P3	TLCD1	NT5M	ZNF423	ARHGEF6	NEK6	YAP1	ZNF709	SLC44A3	GPAM	PEX11A	CAMKMT	PLOD2	BCKDHB	IGFBP7	PRDM16	ENHO	SUCLG2P2	TMEM170A	GLI3	SOCS4	TRIL	GRIN2C	AXL	BBOX1	MSI2	BMPR1B	FZD7	CLDN10	EMX2	PYGM	GTF2A1	AQP4	NUP62CL	SLC41A1	ATP1A2	ICAM3	PDGFRB	GPR37L1	ITGA6	ITGB5	SNX27	TMEM120A	HMGN5	SCARA3	EYA2	STON2	GJA1	PLSCR4	COQ9	ACSS1	VEGFB	ZNF823	STK17B	KIAA1161	CDK12	SDC2	SLC1A2	IDH2	SMTN	GLUD2	PIPOX	SCML1	WAPL	LARS2	TRPS1	RPS2P45	LSM12	FREM2	ZIC2	SLC16A9	HNRNPD	SRI	OR5J2	FAM118B	SLC18B1	FBXO30																																																																																																																																																																																																																																																																																																																																																																																																																																																																																																																																																																																																																																																																																																																																																																																																																																																																																																																																																																																																																																																																																																																																																																																																																																																																																																																																																																																																																																																																																																																																																																																																																																																																																																																																																																																																																																																																																																																																																																																																																																																																																																																																																																																																																																																																																																																																																																																																																																																																																																																																																																																																																																																																																																																																																																																																																																																																																																																																																																																																																																																																																																																																																																																																																																																																																																																																																																																																																																																																																																																																																																																																																																																																																																																																																																																																																																																																																																																																																																																																																																																																																																																																																																																																																																																																																																																																																																																																																																																																																																																																																																																																																																																																																																																																																																																																																																																																																																																																																																																																																																																																																																																																																																																																																																																																																																																																																																																																																																																																																																																																																																																																																																																																																																																																																																																																																																																																																																																																																																																																																																																																																																																																																																																																																																																																																																																																																																																																																																																																																																																																																																																																																																																																																																																																																																																																																																																																																																																																																																																																																																																																																																																																																																																																																																																																																																																																																																																																																																																																																																																																																																																																																																																																																																																																																																																																																																																																																																					
M4_t:Gliogenesis and myelination	Transcriptome (2624 genes)	PAIP2	C1orf43	BHLHE41	LGI3	MBNL2	TPPP	SYNJ2	SEC14L5	ARAP2	QDPR	ENDOD1	CNDP1	RNF220	GZF1	PDCL3P6	TBC1D15	PNKD	SEPT4	CAPZA1	FAM13C	ALAD	FIS1	YPEL2	GCA	SPG20	TECRP1	PLEKHB1	TMEM144	FAHD2A	NDUFS7	ERMN	RGN	ETFB	SNAPIN	ENPP4	TSPAN31	ZNF664	MPDZ	NUDT16	COX15	PRR34-AS1	FAM102A	CFL2	SAR1B	MAN2A2	NEK7	HDAC11	PNPLA7	OPALIN	CRYL1	CMC2	CAPN3	ABCA8	RTFDC1	UBL3	COBL	CHMP4A	EVI2A	ELOVL7	BTNL9	LINC00844	COL16A1	RHOQ	RICTOR	DAZAP2	TCFL5	SORT1	ANKRD40	PPP1R14A	EZH1	H2AFV	SPX	SEL1L	SMDT1	SELENOP	WAC	MAP7	RNASE1	CD74	APOD	BLOC1S1	SAMD4B	ANLN	KLHDC1	AMPD3	PHYHIPL	CLU	PLA2G16	KIZ	MRPL48	ADD1	TMEM230	TPP1	LINC00320	GPBP1L1	RAPGEF5	ANP32E	AKR1C3	FBXW4	GIPC1	ADAM9	APH1B	WWOX	SDC4	VPS4B	DPP7	CRBN	ENPP2	MRPL53	APPBP2	CERCAM	ETNPPL	CARNS1	CDC73	MAL	CRTAP	AATK	MRVI1	GLDN	PLLP	GSTK1	RCBTB1	LMBRD1	STX16	PDE1C	PLEKHH1	S100A13	NIPAL3	AEBP2	PMP2	FAM171A1	HSPA2	COG2	LDB3	PHF10	LACTB2	TMEM42	TF	GSN	STOX1	GABARAP	TREX1	CBR3	MCEE	SCHIP1	ARHGEF37	CNDP2	PPIF	MAP6D1	ASPH	TOR1AIP1	TIMMDC1	LAPTM4B	SUN2	SSFA2	AGAP1	MYRF	SLC48A1	PRKCQ-AS1	MIR24-1	SPG21	ECHDC1	TRIM41	DYSF	SLC31A2	OMG	CTSD	PAIP2B	GNPTG	TNS1	PAAF1	GOLGB1	PTK2	BCAS1	SMARCA5	MOB3B	HSD11B1	SSH3	LAMP2	ALDH2	EFCAB14	CLDND1	ROGDI	NPFFR2	NRIP2	OTUD6B-AS1	SYS1-DBNDD2	CNTN2	C8orf59	SBDSP1	KYAT1	EMC2	MTRR	NOL3	CNBP	SEPT7	GIN1	TIMM23B	CBR1	TMEM192	CSTB	C7orf49	SNRNP27	PAN2	PLA2G4C	MSRB2	TPCN1	CRYAB	TMEM219	PSMD4	AMD1	ASPA	TMEM63A	CTSH	HDDC2	CDK18	TRIP12	MGST1	RNF13	OTUD7B	KLK6	LURAP1L	PRR18	CRYBG3	CCND3	SLC39A11	RNH1	USP54	ZBTB16	ATG13	FBXL5	MAP7D1	IL17D	CHD1L	PIGP	SPP1	PIP4K2A	MYBPC1	CSRP1	HHIP	LINC00493	TRADD	MALSU1	KIF13B	NGDN	WASHC5	MOG	GSTZ1	PIGK	SLC6A8	MRO	SOX2-OT	FOLH1B	ITPKB	PXK	BCL2	RHOQP3	C4orf3	DOCK5	FOXO4	KIAA0391	C21orf91	EYA4	FA2H	PRRG1	SWI5	CGRRF1	LPAR1	KDSR	XPC	GPRC5B	PIR	DECR1	EFS	SPNS2	EXOC6B	SLC38A2	ZNF189	NT5DC1	TMPO	CLMN	POLD4	BCO2	RAPGEF6	GOLGA4	SAP30	MTUS1	NDP	PRKCQ	ATG3	DSCAML1	NTSR2	ALDOC	PPIE	SNX19	ECI2	CNPY2	P2RX7	TNFSF13	TMEM176A	CYBRD1	MICALL2	ZMYND12	C12orf76	WDFY3-AS2	TSC22D3	AP3B1	ANXA4	SCCPDH	CANX	EFEMP1	S100B	STAMBP	RNF114	RAB5B	EIF1	TMEM235	PAQR6	PADI2	MPC1	NBR1	DOHH	FOLH1	PIK3C2A	KIF6	PTRF	PEX12	NSRP1	CMTM5	AGPAT3	MOBP	SYF2	MPP5	MPHOSPH8	RPE	TNS2	NUB1	WBP1	CUTC	C2orf42	CDC14B	NIPA1	GPANK1	DNAJC18	SMARCD2	TUBD1	ANGEL2	RAPGEF3	PPP1R3E	CNP	DUSP16	ARL2	TMEM198B	EMILIN3	SEMA3B	TJP2	PTCD3	NPM1P6	SNX24	SUPT6H	NIFK-AS1	KLHL3	EML2	TARSL2	KXD1	GALNT15	RHOG	RAB9A	UGT8	CLNS1A	JAM3	PAICS	PTGDS	HAPLN2	GPAT2P2	BBX	ASB1	PPFIBP2	URI1	LPXN	LINC01137	HDGF	MED11	ZCCHC24	DUT	BUB3	LTN1	MAN2C1	EPHX1	SFT2D1	FRYL	CALCOCO2	AHCYL1	RASSF8	BRD8	GJC2	HLA-DRA	SAMD13	ST13	PSMB1	PDCD4	MRPS14	ERBIN	C16orf62	ENOSF1	C1orf122	TMEM165	MIR101-1	TXNDC12	S1PR5	CYP39A1	SNRPE	ATP6V1E2	SLC12A2	GM2A	HTATIP2	CYB561A3	CLDN11	ACSS3	AIMP1	GATAD1	SLC2A4RG	IL13RA1	MAG	NFE2L2	FRMD8	HMGB2	EIF2D	PTPRCAP	SELENOF	SLC5A11	DET1	MRPL19	DSTYK	RPS27L	MKLN1	APIP	METTL21A	MYLK	UAP1L1	NACC2	VPS33A	GPKOW	ST18	RFESD	CREB3L2	KIF13A	SLC44A1	CD164	USP16	ERBB3	CWC15	ABCA2	PAFAH1B2	PNRC1	TMEM98	DHFR	GAMT	MXI1	AK9	SIK3	CASC3	SNRNP35	ALDH3A2	SUCLG1	JOSD2	TRAPPC6A	ILF3-AS1	TATDN1P1	COL9A2	GPIHBP1	CYP4V2	BAZ1B	RAB33A	RERG	LPIN1	SH3BGRL	SLC35D2	C14orf166	WNK1	RBP7	SKIV2L2	PRDX6	RAC1P2	MID1IP1	GPR37	NPC1	ZFP91	FBXO8	ATL3	SRP54	TARS2	NFASC	GOLIM4	USP30	TYW1B	ANP32B	IPO13	EFHD1	ABCG1	ANGEL1	GMPR	SPAG9	ARFIP1	NDRG2	SEC13	TJAP1	ADRB3	MAP3K11	SCARB2	C5	ACTN4	CDKN1C	SELENBP1	DUSP22	GJB1	LHPP	FAXDC2	TMCC2	RAB21	TMEM59	C12orf66	ANKRD13A	NINJ2	WDR83OS	VAMP3	RFFL	MUT	ICOSLG	SLC22A15	EIF2S2P4	PLD1	SMIM5	GAB1	GPSM2	HIPK2	TMC6	PCYT1A	DCTN6	MAN2A1	C10orf90	TBC1D8B	LIPA	VBP1	SPOCK3	KIF1C	DYNC1LI2	SEPT9	CHI3L1	ABHD6	PLEKHG4	ACER3	CGNL1	GCFC2	DPF2	RBX1	RECQL5	ELL2P1	PYCR2	BPNT1	SERPINB6	TMBIM1	GPR62	CA2	DHX35	PLEKHG3	EDIL3	TFB1M	NPC2	LINC00957	RAB28	CABP7	TMEM94	ITGAV	SNTA1	HSPBAP1	SEMA4D	KLHL32	HADH	DDAH1	FRAT1	SLCO1A2	ERMP1	IRF2BP1	EPM2A	TMEM125	CCNG1	NPHP3-ACAD11	SPCS2P4	PMP22	FXYD1	TSEN15	NQO1	NR2C1	MCTP2	ENPP6	ORMDL2	KCNJ10	MCAM	PPP4R2	ZCRB1	AAMDC	ANAPC5	BMI1	MOSPD2	SREBF1	ELOVL1	SPOPL	SRSF5	SERPINB1	CLCA4	UBA3	CCDC121	EIF2AK3	SMPD1	TTYH2	NENF	FGF1	RER1	GREB1L	MITF	TSPAN15	AGA	HLA-DRB6	MYOZ1	REPIN1	MIR6734	MNS1	TMED4	UXT	SGSH	CHRAC1	SLF2	EIF2B4	WIPF1	ZNF383	THBS2	CNKSR3	LMAN1	ST13P4	TBL1X	CYP2J2	SERTAD4-AS1	NXPE3	MFNG	AFF1	CPOX	FEZ2	MON2	CDK5RAP2	IL6ST	ARAP1	DAD1	SETD7	DOCK1	RAX	C1GALT1C1L	COPS2	PTPDC1	NUMA1	MINDY1	DPY19L4	RRNAD1	DOCK10	SMIM6	SNX22	SHROOM1	DAPK2	TYMSOS	SHMT1	PRODH	MTMR10	SYDE1	VWA8	ITCH	MT1G	SHROOM4	CPPED1	SECISBP2L	CDKN1B	RAB30	PAK4	TGFA	SEC22C	STX18	PIK3IP1	RELT	NHLH2	SLC16A3	FAAH	MOB1A	TSC22D4	AIFM3	DNAH17	TTLL11	SH3PXD2A	WHRN	METAP2	FGF14-AS2	DPY30	CES4A	CREB3L4	NEK9	SZT2	CCDC144CP	PHLDA3	ITGB1	PKD2L2	ANKHD1-EIF4EBP3	NUDCD2	GRAMD3	DGKG	MT1HL1	PDK4	DCXR	CTSL	CWF19L2	NIPAL4	GATM	PLCG1	UNC5B	POC1B	CCDC159	PSRC1	C6orf89	RASGRP3	FAM53B	MYOT	SLC14A1	SGK3	BBS2	RNF181	ASF1A	EVA1C	SYNGR2	ASH1L	MT1F	MAGI2-AS3	GLTP	ADGRE5	NEAT1	DDIT4L	FBXO7	PCSK6	GJD2	TXLNG	STARD9	SOD3	PLAG1	SOX10	CDK6	TPD52L2	HMGCL	ATOX1	UNC50	ASRGL1	CD82	CNTNAP4	ESF1	TMCO5A	LINC01792	SLC15A4	PLPP5	ATP10B	HBP1	SGMS1	SMIM14	ANKS6	LIME1	MDN1	FUZ	ADSSL1	AAAS	GALNT6	EFNA1	PIGV	HADHB	PCCB	GLTPP1	FMNL2	CDYL	PRCD	HERC2P9	XAB2	NET1	ARRDC2	SASH1	GOLGA6L16P	EIF4B	KIAA0586	SNX1	METTL23	USH1C	ETFRF1	FAM133DP	LAYN	DKC1	RECQL	FEM1C	ALDH7A1	EPB41	STAT3	COPA	ZNF276	PREX1	SLC25A28	COA5	MIR939	HOMER3	RASA3	CSNK1A1P1	PTGR2	ZFYVE19	CLIC4	MRPL24	RALY-AS1	SOX13	FAM3A	RPS6KA2	CDH19	GALC	EPHX2	MTM1	MT1H	DLC1	STOX2	DNAJB2	EML3	MINDY2	UBXN1	SYNE3	MTURN	SYT9	LINC01812	CRIPT	LRRCC1	TRIM15	MEGF9	REEP3	MAP3K3	METTL16	VWA1	NDE1	PWP2	RHBDL3	SHC4	PNPLA8	SLC26A11	CDR2L	LAMTOR4	CH25H	LINC01852	LMNA	NCAPD2	TMEM140	CERS2	DEPTOR	MT1X	KBTBD3	TRIM59	RAB30-AS1	LIPT1	MISP3	KCTD6	TMEM106B	ANKRD65	OLIG1	NFX1	RAMP1	LIPE	KCNH8	RSRC1	PCM1	CCNE2	HAGLR	GCLC	TUSC7	NEK3	MYH14	RILPL1	FMO2	IRF2	G3BP1	INTS8	PIGN	HEPH	CD22	PCBP2	ANKRD37	TEX2	CCNT1	COL5A3	SEMA4C	OAZ3	COL4A5	DAAM2	LZTS2	ATP6V0E1	ARHGEF10	ZDHHC20	TGDS	HEY2	IVD	WASF2	SLC25A21-AS1	AK3	KTN1	NELFE	TCF7L2	ABHD1	MTMR2	THEMIS2	DHRS3	CDC42EP1	MVP	C3orf58	CTNNA3	FAM221A	RNF125	TMEM151A	INTS14	ACBD5	NTRK2	ECHDC2	ALDH9A1	MRPS18B	JAKMIP3	AKAP3	PSEN1	MROH7-TTC4	ANP32A	BPESC1	ITGA2	CLDN7	LRP2	VRK2	MIER1	DENND5A	CPQ	NOSIP	BEST1	LINC00675	ZNF488	TRAM2-AS1	PPP2R2A	WWP2	HPF1	MESDC2	C10orf128	RTKN	PDE4B	CALD1	TPRN	FNIP1	LUC7L2	WFS1	SPTLC2	SF1	ZNF571	SPR	IL1RAPL1	ANKS1B	QKI	MIR3064	COL7A1	ATF3	USP44	HTRA1	RANBP3L	RHOA	RAB29	UBE4B	RNF141	TLN1	RBPJ	N6AMT1	TTC32	ARHGAP22	KIAA1147	GFAP	PRKCSH	TFEB	NLRX1	FAM96A	ELMSAN1	HOXD1	RPP38	OR7E66P	HSD17B3	SAV1	MEGF10	EVI5	NMD3	TMA7	COPZ2	CPM	TP53TG5	FAM200B	TALDO1	PHC3	ACADM	MFSD14B	GJB6	CLCC1	TANC1	TREX2	C11orf71	FHIT	FRMD4B	FNTA	NFATC4	EIF3A	HIST1H2BC	KCTD4	SMIM10	ECI1	PGLYRP2	SLC45A3	CD55	ANGPTL2	LITAF	DEPDC7	METTL17	TJP1	TMED5	RPS6KA1	SETX	CSTF2T	PHF8	NPM1P39	CASP10	CENPQ	MTCP1	SLC9B2	CD46	AZGP1P1	DST	MT2A	HAND2	SLAIN1	C10orf99	MOCS1	C22orf46	C1GALT1C1	IFIT2	LINC00639	SON	PHC2	CENPN	NEMF	PIEZO1	ITGB1P1	MYO1E	ROM1	NTN5	PYROXD2	SSTR3	NNT-AS1	LDLRAP1	ARHGAP5-AS1	CTDSP2	FAM225A	KIF5B	TP53BP2	TRPC4AP	ZNF717	ALDH7A1P1	CTNNA1	EVI2B	ARHGAP5	RCAN1	PTGES3	UBE4A	CA14	DIDO1	PIGA	KCTD18	PSMB8-AS1	PIN4	SYMPK	G6PC3	NUP37	DUSP10	KLKB1	C1orf198	FPR3	C1orf64	KANK1	PBXIP1	C2orf76	WDR81	PAQR8	ZFYVE16	SGCE	ACSS2	KIAA1755	SSPN	DFNB59	ZNF563	LGALS3BP	ILVBL	ZCCHC6	SRRM1	ITGB4	ST6GALNAC3	PCYT1B	NFATC3	PRDX1	CUTA	PI16	ZDHHC11	NKAP	IGSF11	KEAP1	MTND1P33	KIAA0141	PPP2R1B	TVP23C	GRHPR	SH3BP5-AS1	ABHD14B	CREB5	CRISPLD2	JSRP1	IGSF8	ACSM5	DYDC1	FAM107A	SLC4A2	TMPO-AS1	INPP1	FCF1	PEX1	KIAA2013	DUS3L	FTCDNL1	KIAA0930	MAGEC2	ATXN1L	FBF1	PLCL1	SERP1	SLC9B1P3	SLCO3A1	TFAP2B	ACAA1	ABTB2	NOC3L	B3GNT9	GCSHP5	LINC01877	BRIX1	H2AFJ	STT3A	GIT2	RPGR	PLPP1	FDFT1	HIST1H3I	PPP1R3D	TP53I13	TRAM1	ADAM32	LINC00476	CDR1	GPR146	LARP7	A2M-AS1	BVES	ASTE1	AAED1	PRR5L	ACSL1	TRMO	ZNF330	TOMM7	PBX3	PLEKHM1	CDC42EP2	PRIMA1	CHRNA1	NPHP3	USHBP1	LINC00638	LINC01554	ADIPOR2	CDK11B	ADARB2	PREX2	IBTK	FAM160A1	CEP350	PPWD1	EFCAB2	PIAS4	UBR5-AS1	TMEM209	TMED7	CHTOP	DDX3X	LGALS3	LENG1	TSPAN8	TINF2	FN3K	RARRES3	TBC1D5	GMNN	ZSWIM2	MYOM1	CPD	GOLGA7	PRIM1	TBC1D2	COQ5	RAB11B-AS1	RPS6KA5	TMC7	ZNF76	SFR1	BTBD19	RHBDL2	PDCD1LG2	HIST1H2AC	PDE12	HSD3B7	HEBP1	PIGT	CAPG	RHCE	DLG1	EXTL3-AS1	AGT	HPN	SFRP1	ATP11A	KREMEN2	CCDC59	ZFP91-CNTF	FLII	SH3TC2	BACE1-AS	CST2	ZFHX4-AS1	MATN1-AS1	MSRB1	C20orf194	CPS1	RIDA	CC2D1B	TLDC2	SPTLC1	ZNF322P1	FEZ1	TLL2	CEPT1	MT1E	MCHR2-AS1	KIF25	SKP2	CLASRP	ADAM3A	TEAD1	AMOTL2	LCA5	KAT2B	ATP6AP1L	ZFHX3	STYXL1	FAM222A	MFAP3L	EIF3G	TRAPPC10	FKBP5	FOXN2	CCT6B	TP73-AS1	OFD1	PSMD9	DMRT2	WDR91	PDIA4	RORC	TRIP6	MCCC1	LINC00567	OTOS	CSNK2B	BATF2	ORM2	GAL3ST1	NOX4	PER3	MIRLET7D	HEPACAM	FAM69A	CHURC1	MAGT1	CIPC	FGFR2	MIS12	UNC5C	TRIM56	PYURF	NSMCE4A	GKAP1	NR1H3	PPP1R2P9	LRRC8D	CYB5R2	NOL8	BMP1	OLIG2	ZNF366	ATP5I	DHFRP1	CCL16	FAM223B	IRF9	SFXN4	AZGP1	MT1M	ATP5G2	NELFCD	VKORC1	C9orf62	DDX47	MYO1D	PICALM	STRADA	PAFAH2	UBE2G2	AKAP17A	STXBP3	PFDN2	HIRIP3	LINC01532	KIAA1210	NKAPL	TRIM2	WDR33	SLC26A9	DYRK4	SH3GL3	ARHGAP19	CYP27A1	CFAP70	MAPKAPK3	STAM-AS1	TMEM179B	HOXC10	SLC27A6	SEPT12	NPPB	LINC01549	STEAP1B	PLA2G6	FGFR1	CD2AP	TMEM64	CLIC4P1	MINCR	MIR7-1	CNPPD1	DEFA4	MEIOC	KCNN3	RIF1	ATRAID	ESCO1	LINC00608	HIST1H4E	LY75	RAP1A	C1orf105	TOE1	GIPR	SS18	ILKAP	C21orf58	POLA2	DUSP15	KDM3B	ZNF367	SCAF11	DLL1	VPS52	HID1	OVOL1-AS1	PTBP1	TMEM54	CD9	FAM107B	ALDH6A1	MSL2	BRD7	MIR6755	XPO4	P3H2	GOSR1	LPCAT2	ZGPAT	RIOX2	SZRD1	GAB2	IL1RN	PIK3CD-AS1	TXNIP	C1orf27	WDR5B	PPCDC	FGF2	ETFBKMT	COLGALT2	REST	DPYSL2	U2AF1L5	PDE8A	PTMAP3	ZDHHC9	SCAMP1-AS1	NFYC-AS1	SH3D19	GINM1	ZBED3-AS1	IP6K3	AFMID	FAM205BP	GTF3C1	ALG8	ELOA-AS1	SGK2	ABCB7	LTBP3	TM6SF2	KDM6A	GDI2	NPL	COPS7B	GPM6B	ABHD17B	GGA1	LURAP1L-AS1	PRRT3-AS1	PLEKHO2	NAIP	MAPKAPK2	C2orf88	LINC01566	SLC10A3	PKD1L2	UVRAG	CDH1	DIS3L	CALML4	CD81	FAM181B	LINC01700	ICE2	TLX3	SART3	ZNF493	LRRFIP2	ZGRF1	IQGAP1	FAS	FNBP1	TDRD6	TP53INP2	NCOA4	OPN4	ELF2	FANCB	HIP1R	CPT2	LURAP1	CENPCP1	GABPB2	SLC8B1	THAP9	IZUMO4	TTC29	LAMA2	UNC5CL	FXYD3	HSBP1L1	ARIH2OS	SHQ1	ALG5	TMEM136	EFCAB11	TYMS	UNG	TMEM87A	ARHGEF18	ETAA1	MAK16	PDIA3	DCAF16	FECH	RPAP1	LINC00467	BPIFA3	IL10RB-AS1	MIR147B	FAM228B	TOB1	ZNF395	UEVLD	AVEN	PSMC4	MIR93	NUDT5	PCTP	RNF149	TBC1D12	C18orf8	CTDSP1	HOXC12	DLGAP1-AS1	EGLN3	FAIM	PLEKHF1	EPB41L2	SEC23B	DNM2	IDH1-AS1	AKR7A3	CHKA	TNFRSF10C	CXCR3	SNAI1	SIRT2	PLPP2	RCC2	STX4	TRIM40	CERS1	THAP5	FAH	SWAP70	PPP1R36	TAZ	SEC62	CKS1BP3	CLCA2	CD300C	HIST1H1C	TIGD6	FAF1	PEX2	SCRG1	LAPTM4A	POT1	SNX5	DENND1C	ZNF3	WDFY2	SLC25A13	PRDM7	PTP4A2	ACTR5	PIWIL2	RGCC	PEX6	SORBS3	ZCWPW1	L3HYPDH	CDKN2C	TRMU	NCKAP1L	EEPD1	DNALI1	TMED1	LRRC8A	ADI1	IL18R1	CPA5	GNE	CD247	CHST3	CEBPE	EMP2	TPPP3	ARSI	MYO15B	TST	SMR3B	SLC46A2	SNRNP40	RHBDD1	TTLL3	KHNYN	RTP4	GLUL	NSMCE1	PARP12	ARHGAP1	LENG8	TSEN54	IFT88	CROCC	TLE4	C19orf18	SLC9A9	GOLGA5	MAF1	HSP90B1	HES6	LMOD2	GATA3-AS1	MFSD1	ALDH4A1	KATNAL2	WASHC4	C5orf56	CHST6	ITFG2	PAF1	RBM42	WFDC3	SDSL	LYG1	CYP11A1	FBN1	BCAM	PHYKPL	RETSAT	PDE6G	CASKIN2	SEMA3E	YBEY	PHGDH	VAX2	HSD17B4	MYADM	LIMCH1	TECPR2	ZNF397	GIPC2	NAALADL2	ZKSCAN1	STK3	RNF212	HOOK3	BBIP1	HOXA1	ZNF404	RNF213	H3F3B	IKZF5	GCC1	BVES-AS1	SDE2	IRAK2	LRP5L	TAF1L	PNPT1	TNIP1	RRAGC	INPP5B	ENOX2	TMEM44-AS1	DIP2B	FAR1P1	LRP10	CAPN2	AMOT	HAUS6	IST1	PPP1R13L	FOXL2	ZNF224	MAP4K5	TMEM38B	ACP6	BAMBI	TRAF2	ZNF429	PDE6B	UCK1	PLEKHH3	ELOCP28	ANK3	MED30	CPSF3	BROX	LINC01618	MEIS1	DIXDC1	INF2	TFF2	HEATR6	BBS9	SOX8	LMF2	DAZAP1	SENP6	MGMT	ADA	BUD13	HIST1H2APS5	MAT2A	HSD17B12	TRIM63	FAM173B	SORD2P	NUP98	UTS2R	TMEM39A	KCNJ2	FKBP15	CDK5RAP3	LEPROT	LIFR	ITGAE	MRPS5	RENBP	CPSF1	LINC01992	RASSF1	TNIP2	MIR367	ZIC5	LSM14A	TMEM206	H3F3C	URM1	TTC14	RHOBTB3	CP	ZDHHC11B	ZNF550	USP40	ANXA5	CGB8	MYO6	FLNC	FANCL	TMTC2	MCM7	GALK1	ANKHD1	TMEM258	ATP6V1C2	ZFPL1	RNU6-82P	CAHM	ZNF688	SCARNA13	THEG	FRMPD1	CKMT2-AS1	ALKBH1	KIAA1958	KANK4	NUP155	SMG9	YIF1A	DNASE2	LIMS4	KLRC3	H2AFX	CR1	BPIFA1	TMEM147	FLNB	DDO	GANAB	SLC16A1	FUCA2	LAMP1	GNRH1	DENND2D	ZNF24	CASP9	CD99P1	FFAR1	SYVN1	CPB2	USP48	MUTYH	SPATA45	ODF3B	HIST1H4H	BIN1	GAGE12G	TAPBPL	PCOTH	FERD3L	TOP3BP1	UPF1	AK2	OMA1	C9orf85	CLN5	PKD2	DRD4	C6orf47	DHRS7C	TWSG1	TLR5	ATF7	KLHL2	NACAD	PCDH9	TPTEP1	SFRP2	C1orf101	RRM1	KDM4C	NSL1	PHF19	UBTD1	PTAFR	SCD	MTMR11	ZFHX4	H6PD	VAMP5	GNGT2	NRDE2	SMOX	NADK2-AS1	FBXL4	ATM	SLC9A3R1	SNAPC1	IPP	SNX9	PRELID3B	FGF22	SCD5	RBM17	RFTN2	RIOK3	FUBP3	C1QTNF3	CRYAA	GSTA1	CYB5A	APEX2	SLC22A5	PSKH1	ALDOB	ATAD3C	VTN	LEAP2	SKA2	LYPLAL1	TAF8	POU6F2	HORMAD1	OAS2	PDCL	RPS11P6	RSRP1	AASS	POGLUT1	GLIDR	POLR2F	CPT1B	FAM124A	MAP4K4	HORMAD2	ZNF384	ZNF599	C11orf72	PLXNB1	ILF3	RPEL1	SRSF11	SGK1	DVL2	LSM2	DYNC1I2P1	BARX1-AS1	DEFB108P4	CHADL	PXN	TTLL7-IT1	ALDH8A1	ARHGAP27	EPN2	ART1	PHLPP1	PDZD8	SNHG18	LINC00315	TMEM101	ZCCHC13	PHLDB1	ACSBG1	C11orf54	AQP5	HNRNPDL	C8B	SNORA75	SMNDC1	ELF4	NUP205	VPREB3	FAM166B	FTH1	TMEM207	SLC6A9	MTFR1	UBXN4	MTA2	CRTC3	ALDH3A1	DHX15	OSBPL7	SLTM	CHDH	CNGA4	LINC00261	LINC00847	PAXBP1-AS1	WASHC2C	ELF1	NKX2-2	PRAM1	FAM53B-AS1	SLC12A9	ATP10A	GNA13	ACTB	MUC5AC	PGAM2	SEPT10P1	RAB2B	POC5	TPO	ZNF708	MRPS31	ALG2	RPL23AP65	HOMEZ	KNOP1	TCHP	OR2L2	HAGLROS	LBX2-AS1	HSD17B7	HNRNPCP2	ZNF652	KRI1	ZBED3	PAXBP1	PIDD1	GP2	COG4	LMAN2	PGS1	BFSP2	CCDC18-AS1	LRRC1	GNAI1	TMEM259	SHPK	C18orf54	FBXL7	HIST1H2AJ	GNAI2	ROBO4	POLA1	TMEM35B	ZRSR2	AGAP2-AS1	KCNJ2-AS1	RDX	TRAF3IP2	SRPK3	HOTTIP	ALDH1L1	RGS3	TBXAS1	STAP2	RAB13	CPT1A	ZNF234	RPN1	RBM10	USP47	PUF60	VPS9D1-AS1	ERLIN2	BTD	RABGAP1	C4orf26	COA4	GPBAR1	ST3GAL4	LINC01227	ZNF280D	KIF9-AS1	LCNL1	ZNF621	CCDC17	APBA3	ANGPT4	SF3B3	MED28	NDRG1	TGFBR1	SRSF4	GSTA3	HMGN3	NMRAL1	DPYD	LLGL2	PAPOLA	PXN-AS1	RASSF4	TFCP2	RPL3L	PPM1B	SURF4	RRBP1	ZKSCAN8	PPP1R32	CAPN10-AS1	DEGS1	FPGT	LLGL1	VAV1	ADHFE1	PACSIN2	CCDC13-AS1	NUBP1	TMCC3	TTC7A	SASS6	CLK2	TIPARP	TMIGD2	VAPA	SH3BP4	PITPNA-AS1	DDX23	ARIH2	CXorf56	MCM8	TAF1	BTBD16	CSTA	JAGN1	KRTAP2-1	CXCL11	SCAMP2	IL36RN	PAPPA	SAP25	FRMD8P1	IWS1	SF3B2	SALL1	TNFAIP6	LINC00841	ACADVL	WRAP73	MCM3AP	N4BP2L2	LAIR2	CCP110	ZNF638	NSUN3	SPATA13	CAPN10	SLC1A7	ZSCAN16	PTMAP1	SAP30BP	HGD	ARHGEF5	TCL1B	ADGRE2	AQP1	SLC38A10	ADAMTS7P3	TRA2A	CCDC105	CCS	HAUS8	SNORA27	ADD3	CLN8	FNTB	ZNF691	BAZ2B	TAX1BP3	C11orf21	ACMSD	SSX7	MYF6	GLIPR2	RFWD3	KEL	LINC01169	APPL2	PLOD3	ADAMTS14	TEX14	SERHL2	CECR1	FTH1P20	ATG4C	PCMTD2	NCSTN	MDC1	GTF2IP4	DPF3	LMCD1	CERS4	AURKC	MIRLET7BHG	SARDH	SSNA1	ATP11B	SNAP23	GLTSCR1L	TRAK2	CHD7	SRD5A3-AS1	PRPF3	WDFY3	TTF2	HMG20B	CEP44	STX18-AS1	C8orf31	CHD4	SSR3	BRICD5	MTF1	CCL24	POGK	ACTL6A	LRRC58	ARHGAP26-AS1	ZBTB1	TRPV3	CECR9	TTF1	LSS	HIPK3	METTL7A	HSPE1-MOB4	ALOX12-AS1	CPSF7	TMEM218	C7orf62	LY6G6C	THUMPD2	IGLV3-19	CCDC174	FAR1	ZNF738	UBE2DNL	MITD1	MRRF	WDR76	RSAD1	TIAL1	GAA	NFKB1	PAQR4	OSCAR	SLC35B2	MINDY3	IQCD	BTN2A3P	LRP4	METTL25	ADH1B	LHX1	RBM14	ADO	BRCA1	FZD5	KIAA1324L	LRRC52	NFKBIB	STAT2	MND1	FGF21	PLIN3	FAM114A1	CYP7B1	IFNGR1	CNPY4	RFC1	GUSBP2	MANBA	CGN	FBXW10	TMEM123	GRAPL	RUNX3	RBM22	ZNF775	PHOX2A	CST8	ZNF83	NUDT12	LIPJ	LINC02145	SPNS3	TMEM185B	PLA2G12A	USP31	MANEA	CLEC7A	SLC13A3	ACTN3	SCAMP3	UNC5B-AS1	SNORD58C	FMC1	WWC3	WISP2	ASCC1	DCP1B	BACE1	CSE1L	MLH3	CDH20	PLAC4	S100A2	SP110	CCNK	YTHDC1	GTF3C5	TMEM134	NKX2-8	IFNAR1	C20orf187	ANO4	RNF103	MIR6752	PTPRK	MYO9B	CPNE3	POLDIP3	HARBI1	LILRA6	OSER1-AS1	MIF-AS1	NR5A1	COG8	PLEKHA7	LINC00269	PPIL4	TTC38	NUP85	GUSB	KCNQ1OT1	C14orf80	TUBE1	CTRB2	KIF1B	LRP2BP	PPP6R3	MTG2	MPRIPP1	ZHX2	SLC44A4	SMC1A	PIGM	IL1A	NXF1	AMFR	UBA6-AS1	DICER1-AS1	CLK3	WASHC1	TMBIM6	C2orf71	IL5RA	RMDN1	PPP1R27	METTL14	FAM90A1	ADCY10P1	AK7	RGL3	FAM131C	CCDC22	DDX18	RFT1	AHR	REG4	PRPF39	GUSBP3	WISP3	RNASE3	DCST1	LINC00899	TRAF1	ORC2	MIR6727	INTS13	C9orf3	ARL5C	LEXM	VEZF1	LINC01089	PCNA	THADA	FAM149B1	RGL1	AIF1L	GAGE2E	C17orf82	NEDD1	CETN3	PIEZO2	COG3	ADAMTS18	TMX1	CYTH1	EBLN2	MIA2	LINC00526	CST1	CCDC82	C5orf51	SREK1	ZC3H11B	GALNT7	BNIP2	FXYD4	ZNF593	MAGEB1	TPST1	ALMS1-IT1	TMEM260	AIDA	LRRC63	LDLRAD3	TMCO3	ADNP2	BLID	LINC01220	CLCN2	HHIP-AS1	HAT1	ISG20	FOXM1	SFSWAP	UPF3B	PSMC3IP	TSPO	ZBTB17	ZBTB20	ZIC1	TIAF1	PON1	ALDH3B2	PACRG-AS3	C19orf81	TDRD7	PHF5A	MPHOSPH10	GPR137B	KIF2C	RASSF2	NUP188	TMEM106A	FAM189A2	ATP8A1	FXR1	BCL2L1	LGR5	RPS15	POU5F2	CEP192	ITGB8	LINC00663	DMRTA2	FAM201A	TARDBP	RAB7B	LINC01990	CCDC102B	GREM1	DPPA5	PLAC8L1	TPM4	ACAA2	RASL11A	SIPA1	IL17RE	SIDT2	DENND6A	SLX4IP	ARAF	KIF19	ZBTB26	RNASE11	GOLGA6L6	SLC27A1	STX19	HEXDC	MED12	MYH3	PLOD1	PEPD	MBNL3	CLDND2	SAFB	KATNAL1	CUEDC1	PIGU	C9orf163	HIBCH	GPR65	RPL23AP74	BMP7	HOXA10-AS	RPL36AL	RPS12	GNS	TRIM62	TMEM190	SLC9B1P4	RHOB	HADHAP1	SNX18	NUP107	BRD7P2	ENTPD5	FRMD5	DBF4B	ACTL9	SLC35A5	CCDC185	CDK2AP2	LINC01587	TMEM189	MYL12A	SMAD5	STRN	UBAP1L	PTMAP5	ANAPC2	RTTN	NFKB2	RBMY3AP	EIF5B	PARP1	FTH1P5	DEFB124	RNA5SP392	C19orf54	DEFB4B	DEK	CCDC163	AHSA2	ANKZF1	SMCR5	NCBP3	RBM39	SNX6	ASXL2	PSAT1	HIST2H2AA4	PTAR1	SNRNP70	PSORS1C2	SEPT10	SEC24C	SRRT	TESK2	F2RL1	RPS28P7	CRB2	SYNRG	C17orf67	IL17RB	SF3A1	ZNF217	OSGEPL1	LINC00853	PKP4P1	PHACTR3	ZZZ3	RIN2	NADSYN1	MORC3	DFFB	JMJD6	VEZF1P1	TTC27	HPS5	INTS6-AS1	ROMO1	GPHB5	CAPN9	TSGA10	ARID4B	LYAR	RN7SL832P	RN7SKP88	S100Z	FAM178B	LHX3	PPM1D	ZNF706	ZNF500	HN1L	PITX1	SP1	BST1	ZNF7	MATN2	LRRC37A7P	TMEM116	OR52K3P	GALNT12	MIR3180-4	PWWP2A	C2orf73	HAUS4	ERMARD	HIST1H3E	GPBP1	CPEB2	ZNF767P	MRGPRF-AS1	PEA15	UFL1	SLC25A20	SDF4	APOC3	HMBOX1	CAPN13	ZSWIM8	MBD4	PMEL	WDR97	MYO1F	PRKAG3	COL18A1	VPS13C	TRAM1L1	DERA	WASF4P	CLEC4D	MBD6	SNAI3	IFT80	C1QTNF6	PMF1-BGLAP	GAPVD1	SPSB1	RHOU	SEPSECS	SAYSD1	ZRSR1	RNF20	CECR2	TRAV13-1	CNNM3	MYO10	ADAM21	TNKS	NPW	NAA25	FUK	PLD4	CLN3	ZNF100	OR2B3	NUP133	PPARA	CTNS	TRMT13	WDR45B	ITGAD	TRDC	ASB16-AS1	ADPRHL2	AP4E1	OSBPL9	CCNL1	LINC01125	RAD51-AS1	BAZ1A	TMPRSS5	PTMAP4	ZFC3H1	FUT10	SYPL1	OOEP	CEP85	TNRC6C-AS1	PCED1A	ATG14	FCHO1	TTTY7B	FMO4	BRMS1	FADS1	UTP14C	EEF1DP5	RNU6-195P	SBF2	YIPF6	FAM221B	ELANE	TMEM41B	NOTCH1	PDIA2	R3HDML	TMEM139	RN7SL587P	GNA14-AS1	ZNF146	LRIG3	FAM13A-AS1	LINC01732	SHTN1																																																																																																																																																																																																																																																																																																																																																																																																																																																																																																																																																																																																																																																																																																																																																																																																																																																																																																																																																																																																																																																																																																																																																																																																																																																																																																																																																																																																																																																																																																																																																																																																																																																																																																																																																																																																																																																																																																																																																																																																																																																																																																																																																																																																																																																																																																																																																																																																																																																																																																																																																																																																																																																																																																																																																																																																																																																																																																																																																																																																																																																																																																																																																																																																																																																																																																																																																																																																																																																																																																																																																																																																																																																																																																																																																																																																																																																																																																																																																																																																																																																																																																																																																																																																																																																																																																																																																																																																																																																																																																																																																																																																																																																																																																																																																																																																																																																																																																																																																																																																																																																																																																																																																																																																																																																																																																																																																																			
M5_t:RNA-splicing	Transcriptome (618 genes)	REXO2	KDELR2	SFT2D2	STAG1	ZNF532	TMED10	PRRC1	PIGF	FUBP1	RBM5	SLC22A23	KAT6A	CPNE2	RAB10	MAP3K2	ATAD2B	TRAF4	DDX39B	PPIB	FAM120C	DPH7	CBFA2T2	SNHG17	MBOAT2	NASP	H3F3BP1	THSD1	PIK3C2B	SGCB	HNRNPA2B1	SLC35D1	INO80D	TMEM167B	ABCD3	LRP6	BTAF1	SUCO	ZNF558	ANKIB1	CD38	BANF1P3	MICALL1	H3F3AP6	RCAN3	UBIAD1	RP2	MACF1	ZBTB37	POLR2G	C5orf15	CALR	SELENOS	PGM3	PDE4C	DSEL	TBCB	SPPL3	PGF	ZNF891	TMEM50A	PRKAB2	KCTD5	PRKAR2A	DHRS1	ZNF326	CCNL2	CNOT2	ARID2	MSH6	GPR1	DFFA	PTOV1	THOC1	GEMIN8	CDK13	HNRNPH1	DDX39A	CCAR1	METTL3	RALGDS	ARHGAP23	YES1	DDR1-AS1	PDS5A	CDK19	POLR1B	HSD17B10	PNN	LRIG2	PHF2	SETP14	SLC35E1	DHX29	S100PBP	NCKAP5	CBFB	SMC6	ATF7IP	SEMA6A	EMSY	ZNF486	EXOSC8	POU2F1	NEO1	MAN1B1-AS1	PCDHGA8	CTPS2	SLC25A1	CAT	SMAD4	IMPDH2	NKTR	VPS54	SF3B1	ZNF608	CDC16	TWF1	THOC2	JUP	ARL6IP6	HKR1	ZNF160	WDR59	DIP2A	KANSL1	DCAF13	INSR	ZSWIM6	RPL30	SOCS6	SFTPB	ATP8B1	C9orf64	UBN2	KCNK10	ZNF573	ZEB2	PRR11	KMT2E	HNRNPA1P7	ZNF300P1	CHD2	SNX29	MIR122	CDC42SE1	MGME1	TCF7	LINC01001	ZNF665	DBI	PPP1R8	PCBP1-AS1	KLHL24	PLPP4	SPEN	MTMR3	ZBTB5	GDPD3	FBL	MIIP	NIPAL1	SNHG12	HNRNPF	EIF3J	CRELD2	DDR1	PCLAF	SRSF1	C2orf68	ZFYVE26	WRN	AGPAT4	VCAN	PKN2	SPOCK1	ASCC2	SMC5	KLF3	PTTG1IP	SEC11A	ZNF75A	FAM234A	KLHL4	TAS2R14	CCDC152	ARGLU1	CMTR2	DMTF1	GABPA	EWSR1	LINC01315	DBT	FAM134B	DDX59	FAM161B	DNAAF5	RPS16	TCF12	UCKL1	C1orf131	AFF4	ANAPC16	LBR	NACAP1	NIPBL	ZC3H4	PRKRIP1	ZNF536	LTBP1	RAB33B	POGZ	SMARCC1	CARS2	SLC11A2	CENPB	RELA	MIR4761	CEP95	DDX17	RAB8B	PECR	ZNF692	RPL37	HBEGF	CARD8	COMT	DIP2C	GTF2H3	PHF3	PARP16	STYX	ZC3H6	PRPF40A	ZBED8	DAPP1	RPS10	EHD1	HM13-IT1	CBX1	RBM4B	SHB	HNRNPU	ARHGEF40	RNF146	IGF2R	HNRNPH3	AGO3	CEP104	PDGFA	TRAFD1	SNORD35A	TROVE2	RNF144A	KRCC1	TRMT5	MVB12B	DCTN4	CACFD1	KIAA0355	ZFP62	RBM33	ARHGAP21	ADAM10	LIG1	WDR20	TRIM38	HMGXB4	FAM96B	NME3	APBB2	BOK	GSTP1	PRKY	FUT4	ARRDC3	LINC01550	KIF27	RPL11	SLC25A25-AS1	MON1B	LINC00115	RBM7	ZSCAN30	ELP4	CTDNEP1	GABPB1-AS1	P4HA1	PLA2G4B	HP1BP3	CHD1	KATNA1	FUT8	EQTN	FAM208B	GRM3	ZNF507	PACSIN3	NPIPB5	ARHGAP17	TOB2	IRF2BP2	RPL10AP6	RPL12P38	ZNF44	ANKRD10	CFLAR	ZNF281	NPRL3	PHACTR4	PKD1P6	TMEM56-RWDD3	KANSL1L	TYK2	FOXO1	LZIC	PHF21A	ZNF253	SLC25A29	ICK	RPL28	PCF11	ELOVL5	MLH1	CDV3	GNAI3	HSD17B7P2	SMC3	JADE3	NFIA	RAD21	INTS2	FLVCR1	OCLN	ZNF624	ZNF551	BTBD7	ARMCX7P	TTLL9	SUGP1	NVL	YY1AP1	FAM177A1	SMG1P7	C7orf73	U2SURP	LINC00550	BTF3	UBXN2A	RAB27A	SLC35B3	PTPRD-AS1	NECAP2	PSMG2	MYO1C	RALY	LIMA1	SLC35A3	PPP2R3B	RPS10-NUDT3	C7orf61	SNRPGP15	SPOUT1	GPN2	ZNF410	CADM4	STAU1	SGCD	HARS2	GUSBP11	SCIN	MZF1	TMBIM4	SNORD22	RNU7-45P	KIAA0907	SPG11	MDM4	MPST	IL10RB	RPL35	PLEKHG1	TP53INP1	FOXP1-IT1	FNBP4	ANKFY1	CLK1	DHCR7	POLR2I	C1GALT1	SESTD1	ZNF302	PHKA2	MGA	FARP2	UVSSA	CRY1	LARP4	PPP1R10	UACA	MAU2	PTCH1	PLXDC2	SCP2	HIST2H2BE	HDAC1	HNRNPM	SERINC5	ZNF565	COL9A3	CCDC142	ABCD4	CYP20A1	COG7	MRI1	QSOX2	MDM2	PARP4P2	SNW1	STAG2	SDHAP1	ZNF654	ZFP36L2	KDM5A	ERCC5	ERAP1	STAG3L1	CREBZF	APLP1	HERPUD2	SNORD50B	NSUN6	RPL19	RAMP2-AS1	INTS4	RCOR3	SNHG21	CHCHD2	ANKRD49	UBXN7	KIAA1551	RPL22	RPL17-C18orf32	DTYMK	SUGT1	RPL31	AUP1	SNORD58A	STXBP4	FUT8-AS1	TPT1-AS1	CARHSP1	WSB1	GPATCH8	SPDYE5	USP1	RBL2	POMT2	RRP15	SOS2	MAX	PARD3	PABPC4L	AGO2	TTC31	SMPD4	CRIPAK	ARL13B	APLNR	ERI2	SCAF4	ZNRD1ASP	WDPCP	XRN1	PELI2	TCEA1	AMER2	ROBO3	NFIX	POMGNT1	EYA3	RASL12	TGFB3	CEP97	GPR107	NSUN5P2	MAVS	ZC3H11A	RFXANK	SEPT2	ZNF70	SCRIB	C17orf62	CDC42BPA	TCOF1	MIR100HG	RBM19	RPS25	LACC1	ROCK1P1	KMT2A	QTRT1	SPATA6	NEK1	DIMT1	AKT2	CCDC66	SMOC1	ATF1	NHLRC2	CTTNBP2	ZFAND4	LINC01105	UPF3AP2	VPS72	PBLD	SLC35F5	MICU2	KLHL20	FAM69C	IQCK	ZNF34	UCN	DNAJC3	CDC42-IT1	ACRBP	PIGG	SNHG3	SNORA72	KLF15	ARID5B	SLFN5	RPS21	FAM95C	CYP3A4	ABL1	NFYA	DICER1	ZNF791	PRTFDC1	C2orf49	AGPAT4-IT1	XPNPEP3	NRBP2	RPS6	BLOC1S5	HESX1	ARMC1	PFDN5	PPP2R3A	PHF11	RBM28	LEMD2	GALNT10	SPAG16	ASAH1	SEMA6D	CEP152	TMTC4	PAGR1	KRTCAP2	TULP3	ESRG	ALPK1	PHF6	ZMAT1	PROX1	ELK4	ANKRD10-IT1	SNORD104	EPRS	HEATR5A	PRMT3	ST7L	RPS27	KRBOX4	LINC01578	NXNL1	YTHDF1	PCBP4	ZNF251	PHIP	EEF1D	HSCB	RMI1	SRRM2	MARCH8	RNU6-1016P	ACAP2	ADAM17	MIF4GD	DENND4C	SMG1P4	VSIG10	NUP54	WDR43	LINC01002	TULP4	WDR75	N4BP2L2-IT2	AASDH	POLK	HADHA	NT5C2	SAFB2	FIGN	PPFIA1	LAS1L	EXOSC10	JMY	CCDC130	NHLRC3	LRCH3	HAUS6P3	WDR11	EPB41L4A	DHFR2	MFSD8	PCMTD1																																																																																																																																																																																																																																																																																																																																																																																																																																																																																																																																																																																																																																																																																																																																																																																																																																																																																																																																																																																																																																																																																																																																																																																																																																																																																																																																																																																																																																																																																																																																																																																																																																																																																																																																																																																																																																																																																																																																																																																																																																																																																																																																																																																																																																																																																																																																																																																																																																																																																																																																																																																																																																																																																																																																																																																																																																																																																																																																																																																																																																																																																																																																																																																																																																																																																																																																																																																																																																																																																																																																																																																																																																																																																																																																																																																																																																																																																																																																																																																																																																																																																																																																																																																																																																																																																																																																																																																																																																																																																																																																																																																																																																																																																																																																																																																																																																																																																																																																																																																																																																																																																																																																																																																																																																																																																																																																																																																																																																																																																																																																																																																																																																																																																																																																																																																																																																																																																																																																																																																																																																																																																																																																																																																																																																																																																																																																																																																																																																																																																																																																																																																																																																																																																																																																																																																																																																																																																																																																																																																																																																																																																																																																																																																																																																																																																																																																																																																																																																																									
M6_t:NADH metabolism, ATP metabolism and gluconeogenesis	Transcriptome (5078 genes)	PLEKHA2	KCNAB2	ZNF365	SVIP	RCAN2	TPD52	STEAP2	ARL6IP4	PRUNE2	EIF5A2	VAMP1	ISCU	KIAA0430	MPP1	NDUFB8	TMX4	LINC-PINT	SRP68	DDX24	CLIP4	NAPEPLD	HIGD1A	TCEAL3	CCDC28A	HIGD1AP14	CBX7	DNAJC12	NCKIPSD	CABP1	SAP30L	PC	AVPI1	BCL2L2	TTC1	SH2D5	CREBRF	EHD3	ERLEC1	PPP1R16B	TSR2	OGDHL	REPS2	FBXO2	ZBTB7A	F8	SCN1B	EFR3A	RMDN3	PRR13P5	BCAP31	RALBP1	ANKH	PCGF5	ATP6V1E1	CCDC25	PSMC5	UBE2Q1	THYN1	PPP1R1B	PRPF19	NR3C1	FKBP2	COX4I1	GLRX2	MRPL51	RIMS3	ABTB1	ITPR1	NDUFB4	HDDC3	ARFGEF2	STAT4	KCTD1	MRAP2	HABP4	BCAP29	MUM1L1	STAMBPL1	GSKIP	CDIP1	C12orf29	FAM162A	ETS2	ANXA11	POPDC3	RASA1	PCNP	DDRGK1	TAGLN3	JADE2	CHIC1	CHD6	UMAD1	CPEB1	UGP2	MREG	HSPB8	PRSS3	MBNL1	MINOS1-NBL1	MFSD6	SMIM12	FGFR1OP2	ATP2B3	KCTD9	GABRG2	FXR2	UNC80	CDK14	HHATL	GCC2	DYNLT3	SLU7	CHCHD10	FAM210B	RALB	CCNDBP1	TMX3	SYNM	MTIF2	PURA	ELMO1	WBP2	MIGA1	N4BP2L1	YPEL4	MAFK	PREPL	FAM98A	CTTN	CCDC47	HNRNPUL2	ARL8B	ATPAF1	TESPA1	API5	SH3BGRL2	SOD1	DHRS7	NFAT5	NEFH	CAPS2	NIPAL2	SYNPO2	IGFBP6	BEND5	SYTL2	CD59	SH3GL2	NFIC	PPM1H	MRPL33	THBS4	COPS9	EPB41L3	SCPEP1	TERF2IP	PITHD1	FAM206A	PIP4K2C	STXBP5L	PKM	ZNF106	BLVRA	NCOA7	SCN2B	CCDC91	GOT2	MRPS18C	PPT1	NEFM	PITPNB	PEX19	S100A1	STK39	PEG3	MPP7	GALNTL5	EGFL7	GOLPH3L	PPM1A	KLHDC9	KAT7	NDUFB10	OXR1	EFHD2	ACTR1B	LUZP1	FAM217B	NAPB	ACYP2	TACC1	RPA3	PSAP	KCNK1	FUNDC1	NDUFB9	NSFL1C	PARN	PART1	PIK3R4	KCNA2	GSTO1	PEBP1P2	NFS1	DYNLRB1	AARS	PVALB	OARD1	AMD1P3	RNF6	NDUFAF3	ZMAT3	PI4KAP2	NFE2L1	TMEM126B	PLS3	PI4KA	FAIM2	SLC24A2	COPRS	SNAP25	MRPS22	TMEM130	SNRPN	MAP7D2	IQSEC1	AK5	PDK3	SPECC1	LAMTOR5	CAST	PAK1	SNCG	TAF4B	KCND3	PELI3	TMEM243	KRT222	CCK	MAST3	KCNQ5	HEXB	KCNS1	SCN1A	NDUFB5	GYG1	IRF3	C2CD2	EPDR1	TOGARAM1	APOL2	OPN3	COX14	IFIT1	CXXC5	DKK3	KIF1BP	HAX1	ACOT13	SRPRA	SLC7A14	CRLF1	TDP2	RPA1	TCEAL8	TMEM132C	USO1	OSBPL2	VPS26A	MAOB	NR3C2	POLR2C	TOLLIP	ARL6IP5	HIBADH	SNX30	MTX3	ESYT1	AUH	TYW3	ZMPSTE24	PAM	GLIPR1	IFFO1	GNPDA1	FAM13A	SYNJ1	KIAA0513	ATG7	SYT12	BHLHE40	MAP1LC3B	TMEM55A	CREBL2	CPLX1	ENPP5	SACM1L	PPL	COX6B1	PDCD6IP	CAMKK1	LZTS3	EXTL2	MYOM2	ANXA7	TTBK2	DRG1	PNPLA4	FAHD2CP	PIK3CB	COX5B	VAPB	ADORA1	TMEM25	NUAK1	LYNX1	ALDH1A3	ZNHIT6	ERGIC2	HAPLN4	PSMD12	ADIRF	SOHLH1	ATP5J	STAT5B	WIPI2	DNM1	TMEM109	KRIT1	CDKL1	RAB11FIP5	ZNF25	DDX1	UBB	MRPL20	DDX42	TRMT112	HLA-DPA1	MRPL58	SDHAP3	UHMK1	NARS	SERP2	GPALPP1	TPRG1L	TSPYL2	ARHGAP26	STX8	C14orf2	CLCN6	AKAP11	HERC6	M6PR	SPHK2	INSM2	BOLA3	FBXO33	STOM	CA4	GABARAPL1	UFSP2	PRDM11	GNG13	GFM1	RASD1	STAR	WASL	RNF111	CORO2B	SLC46A3	BCL7B	PEX5L	RANBP2	TACO1	SNF8	TESC	SIRPAP1	PDK2	PFKFB3	TNNT2	C3orf80	TGOLN2	PLEKHA1	KLHL21	COX7A1	NDUFA12	TAF13	LNP1	JKAMP	DNAJA3	ABLIM2	MRFAP1	PQLC1	PARL	STUB1	GFOD1	HDHD2	ATG2B	TMEM14DP	LGALS1	ATRNL1	NPTX1	PMPCB	THAP10	TAX1BP1	RBBP7	TPD52L1	GPAT3	TRUB2	TFPT	DDHD1	CADPS2	DEXI	ST8SIA1	SLC25A23	ADAR	UQCRB	HAGH	SLC20A1	GPI	CHCHD4	NR1H2	MORF4L1	SNCB	KBTBD11	KLK7	PDLIM2	RAC1	SLC35B4	BAG5	ALDOA	SOD2	CEP63	MAPK10	SLK	GMCL1	ALKBH5	ARMT1	DNM3	CCDC92	CHMP4B	AP3M2	SUPT7L	SDHAP2	CD99L2	PRSS2	NAA38	RNF170	TMEM14C	CEND1	LYSMD2	STAC2	GLS	PJA2	SORL1	GMPR2	EMC3	RAB4B	LANCL1	CCM2	MTO1	SLC25A45	MAP2K1	NEBL	TMED2	IDNK	COX11	POMP	ATP6V1H	AGGF1	DNAJC8	DNAJC21	DTNBP1	PEBP1	LBHD1	ZMAT4	PNMAL2	SARS	HEXIM1	EIF4H	TBC1D9B	TEX29	PAPD4	DPM1	LINC00460	NUDT7	OAZ1	YARS	RTN4	YPEL3	MYH7B	DMRTC1B	CBLN4	IRS2	ARHGEF17	LZTFL1	ARHGAP9	LINC00507	NUDC	KIAA1549L	EMC4	INPP5A	SLC25A32	RAB22A	HLF	HSPB11	DCAF8	CAMK2G	GPR155	CHURC1-FNTB	IQCA1	C2orf74	RPS6KC1	LINC01140	LINC00116	NECAB1	MYPOP	NDUFA8	YIPF5	SLC25A3	CDC37	HPRT1	RNF144A-AS1	MCHR1	MDH1	FAM120AOS	PRSS3P1	UROD	NAB1	CAPNS1	NAP1L2	NSF	BAIAP3	FBXW11	IKBKGP1	VAMP4	CRKL	HMCES	NOMO3	VCPIP1	PCGF1	NKIRAS1	AKAP12	HYOU1	MORF4L1P1	RGS4	ASH2L	ORC5	VSNL1	ZBTB8OSP2	USMG5P1	ERCC1	RPRD1A	ACO2	BTBD3	MYBBP1A	TSPYL1	CHMP1B	CFAP36	SLC4A8	IDI2-AS1	WIPF2	MRPS18A	TIMM10B	ATP6V1B2	RGS6	RASGRF2	PEAK1	RPF1	PFKM	FAM127A	SPARCL1	LRRK2	FTO	SLC25A27	FDX1P1	TOX4	ZSCAN31	MRPS9	FLOT1	ITM2B	TMEM184C	MSRB3	CRYZL1	FOPNL	MINOS1	RTCB	NDUFB1	C17orf97	NDUFA2	FAM198B	CYS1	MXRA7	FOCAD	POLR2K	RGPD6	TSPAN33	NDUFS1	IPO11	MAPK11	SENP2	C6orf106	NMT1	CNTNAP1	NTPCR	NIT1	SEH1L	LNPEP	BNIP3	ME1	VPS11	GPATCH4	STARD13	GLRX	ANKRD9	PEX11B	MEAF6	PFKP	SMIM24	NDUFA7	SELENOM	HTR2A	PSMD6	UBE2M	HAR1A	RNF167	ZFPM2	PGP	COQ10B	ZNF204P	SNX17	MLXIPL	ESYT3	SUSD6	RAB40B	SMPX	PGK1	STX1B	CASQ1	SLC45A4	C14orf119	EML6	PRNP	THY1	FILIP1L	TSHZ2	STN1	AGMAT	IFI27L2	RBM11	KCNA1	TSNAX	PDCD6IPP2	PEF1	STAU2	TCEA2	ZNF226	AKTIP	CPNE9	SESN1	CFAP52	SYT2	TCTEX1D1	RGS5	NDUFB3	SYT1	PARK7	RNF128	SLC25A40	SPCS1	NDUFA13	DNAJB14	ZFHX2-AS1	SEPT8	RILP	ATP6V0A1	TBC1D22A	NLK	ZFAND2B	TOMM6	MRPL46	RPP25L	PDE1A	VPS35	MBP	MRPS30	LINC01116	IMPA1	NAPG	VCPKMT	HHAT	EBNA1BP2	COX6C	RXRA	GLS2	MAPK8IP3	PPIP5K1	NDUFV2P1	ATP6V1D	GPRASP2	URB1-AS1	TSN	ZNF280B	SCN4B	NAGPA	RHBDD2	SRSF9	PPP1R3F	CYB5B	KLHL26	MIR29C	METTL13	ARNT2	IPO5	C3orf18	PPP3CA	SPATA2	SAP18	GLRB	RABL3	AMYP1	MAGEE1	SLC16A6	BCAS2	EIF3K	HR	G3BP2	SAPCD1-AS1	ASB2	CREG2	PCMT1	LYPD8	KNDC1	PPM1F	MKL2	SELENOH	LRPAP1	FUNDC2P1	PTK2B	GABRA1	ECHS1	ADAM23	MRPL35	WASF3	NDUFA10	GRSF1	SDHB	CTSF	ATP5G3	INIP	C1orf115	DHCR24	NDUFA4	ISCA1	ENO1	PAMR1	SLC4A1APP1	EIF2AK1	MRPL22	C6orf136	ATXN3	SNAPC5P1	LINC02192	MADCAM1	MFN2	DDB1	ASB13	HUWE1	MEPCE	HTR1E	BEX3	COX6A1P2	SNTB2	UNC119B	BMPER	WNT2	RNF26	FHL2	SHISA4	ARL6IP1	YPEL5	HCN1	GNA14	HPCAL1	TRMT11	PIN1	PLA2G7	PDXK	NDUFAF1	SNRNP25	FOXRED1	MAN1C1	PDCD10	TRIM66	PTGES2	FAM78A	LY86-AS1	TUBGCP5	NCOR2	C6orf120	DNAJB9	STK35	C16orf52	C11orf97	GRIPAP1	TMEM30A	RPH3A	ABHD12	NDUFA1	LYRM4	MPI	DUXAP10	CDH18	C19orf70	ZRANB2	PTH2R	SLIRP	APMAP	NISCH	UBE2L3	CLCN5	TSC22D1	MLLT6	UQCRQ	ANKRD33B	ASS1	CIDEA	PFKFB2	CALCOCO1	CAP2	ART3	SEC22B	SDHD	CYHR1	NAT8L	IQSEC3	SIVA1	MOXD1	DNAJC4	IMPG1	NDUFAB1	SH3BGR	PPA1	USP8	EEA1	PCNT	ERRFI1	CAB39	C11orf1	PPP1R7	GNPNAT1	LDHB	SEC16A	GPX1P2	NPM2	COA1	CHMP3	ABT1	ST8SIA5	LINC00294	MAT2B	INO80C	TERF2	SLC22A17	PDE8B	SKP1P1	MRPL40	TMEM33	GOT1	MIEF1	RUNDC3A	MMGT1	GGNBP2	TAF1D	FMN1	SLC25A14	GAPDH	TBC1D8	DNAJC6	SNURF	HRK	MBTPS1	SYNDIG1	PCYT2	PLP1	THAP4	STK24	CDH22	MIR765	GPR108	ONECUT2	UQCRC1	WBP4	TOMM20	NDUFB7	NOB1	SSH1	SIAE	AURKAIP1	XRCC6	FBXO21	FBXL15	TYRO3	SNAPC5	PTPN5	PARP3	C8orf88	WDR36	TPMT	EIF1B	HOPX	GLRX5	COG6	CA11	NAPA	C15orf61	TMEM178A	JUND	STEAP1	TRIM23	EBAG9	USP25	EPS8L2	RELL2	MT-TR	ATG9A	LPCAT4	NIF3L1	ALDH1A1	RMND1	EXOC3	KDM3A	PRAG1	GALNT9	TSPAN5	KCNIP4	RSPO2	ZNF394	EIF4E3	ATP5B	USP45	DLD	MPRIP	ACTC1	GATS	CYB5R1	SH2D1B	TTC39A	ARMCX3	TPBG	ARHGEF25	ATP6V1F	CLEC2L	GTF3C3	HTR1F	NRDC	SDS	SLC6A12	KLHDC2	CREB3	PRKAR1B	RPS6KA4	IDH3B	TM7SF3	CAMK1G	MRPL27	GABRD	GPX3	SYNGR1	ACTR2	FAM58A	SENP3	MFSD3	CISD1	DCAF6	TBCC	PEX14	PSMB2	PLCB4	BNIP3P1	SYN1	DACH1	IMP3	DDX10	MTIF3	APBA2	PACSIN1	PLEKHM2	HRH1	MOB2	DYNLL2	SLC7A8	MT-TM	TBC1D4	SIPA1L1	TOMM22	MAP1A	SYT11	SLC12A5	ANAPC13	ARL1	MZT1	POP4	IPCEF1	FDX2	DUSP2	SSB	CDR2	GPRASP1	THEMIS	GCAT	MSANTD4	TOMM34	DNAJC16	ENO2	ERO1A	PHYHIP	STAT6	SENP5	ACADSB	ANXA3	ROCK2	HINT2	JAZF1-AS1	RND2	MAL2	PGBD5	TMEM126A	PPP1R12C	LINC00839	KIAA1211L	FITM2	RNLS	TEF	POLRMT	LINC01511	CLGN	HACE1	CA13	RBFOX1	TDO2	ASPDH	ECM1	MRPL52	MRPS33	PPM1K	AMPH	CMC1	TMEM56	SLC3A1	TBK1	C11orf58	MRPL2	DNAJC19	STK38L	KIAA0232	ADAMTS1	RTN3	SUMF1	CCDC127	COX7B	BBS7	GPNMB	TMEM256	DENND4B	SDR39U1	SLC9A1	ZBBX	CNN1	PLEKHA3	NCBP2-AS2	MYO5C	HMG20A	NDUFV1	RAB26	TIMM8AP1	NEK11	TMX2	SPHAR	C17orf75	B4GALNT1	SV2B	SPRYD3	CISD3	CHN1	AAGAB	ADRB1	CCDC69	PGAM4	TANGO2	BOD1	METTL5	UPF2	ANKRD35	CKMT2	FRA10AC1	FKBP8	MAP2K7	SENP8	TRIM44	RFX5	KCNH2	PRMT7	C8orf46	CNOT11	HSPB2-C11orf52	CCDC68	UCHL5	APOO	RAB37	CSDE1	DPP8	PRC1	TBPL1	DEPDC5	OSTF1	MRPL4	COX7A2L	SGPP2	SLC35F3	SDHAF3	TYRP1	ATL1	LAGE3	CACUL1	ZFAND1	YOD1	TRIM37	SUCLA2	RANBP9	TEK	RNF157	FAM168B	ANKRD2	GAPDHP1	RANBP1	SERINC1	DIRAS2	DGKB	MRPL41	PABPC1L2B	OLFM1	CLPTM1L	ZW10	ARPC1A	FAM134A	COPS6	MT-TD	TFDP2	SNU13	NEU1	DMTN	NDUFV3	LAMP5	SPTSSB	NEDD8	TK2	EPHX4	TUBA8	FAM133A	CDO1	PNMA2	MRAS	RBSN	SNX12	TNFSF13B	MCF2	UBE2L5P	HSD17B11	C1orf123	ESRRG	FBXO9	S100A6	FBXL16	ZBED5-AS1	CUL5	MRPL9	SIRPA	BAG4	LYRM7	PPIG	ZNF385B	ABCF3	PDZD7	CMAHP	BCL2L13	LIMK1	SKP1	MRPS10	ATP5O	ZNF622	AP1B1	EMBP1	LY6E	C16orf70	UTP3	HTR3B	UNC13B	FIG4	SNX8	NMRK1	NRN1	ZBTB4	USP32	C10orf35	AKAP1	DPAGT1	BEX4	OGDH	FDX1	PIGH	ATP6V1A	NDUFC1	TMEM141	GPD1L	MAPK8IP2	IMMT	GAS2	MIR4435-2HG	THEM4	ACTN1	RNF34	NDUFA6	RAN	VIPR1	DNAJC7	CDS1	MTMR12	SERAC1	FAM122B	ARMC10P1	RAP1GAP	EPHB6	KLC2	IRAK1	CDCA5	XK	QSOX1	TTC39B	GPR158	RNF8	TRMT2B	LRRC23	ATP5A1	NORAD	TEKT4P2	AGAP3	URB1	SLC25A4	FOSL2	SLC16A6P1	MBTPS2	LRP11	ARL2BP	MAEA	CTNNAL1	POLR3B	BORCS5	ELL2	ESD	C11orf68	PSMD14	ZNF212	OPTN	HACD4	CNST	EAPP	JPH1	GDE1	B4GAT1	DENND3	LINC01963	PRADC1	WDTC1	HLA-DQB1	EIF5	DTNB	TBC1D17	COX5A	PLCH2	PDP1	AP2S1	POLE3	PAX7	RBKS	YME1L1	UBE3D	AQP9	BECN1	CERNA1	CIR1	FBLN7	KCNJ3	PINK1	COX8A	RRM2B	TBL1XR1	PRKAR1A	ZFYVE28	TATDN3	AQP4-AS1	YWHAH	NDUFS5	SHD	SYN2	TMEM155	NSMCE2	ALG14	TUBA4A	PWAR6	MIR497HG	MAP2K4	HHLA3	ZMAT2	RPF2	NDUFAF2	MICU3	EDEM1	ABCC8	DCBLD1	FBXL3	STOML2	OLFM3	NFU1	IL11RA	CDKN3	GABARAPL2	PGBD4	CRYZ	HERC1	C11orf87	RAD23A	ANAPC15	TOM1	NDUFS2	MAP9	TRMT10C	MIR7106	PLEKHG5	RNF103-CHMP3	MKX	PTPRM	DDHD2	MR1	DCTN1-AS1	ADRA1B	SDF2	PI4KB	TUSC2	USP32P2	SLC39A8	JAK1	PDK1	DUBR	TKT	TM2D1	TPK1	PIH1D1	PSMC2	RAB3GAP2	NDFIP2	ENDOU	TBC1D13	RAD51C	SNTG1	ARPC5L	GHITM	C18orf25	FICD	ADPRHL1	FAM129B	ARMCX2	AMIGO1	PCDH7	EMG1	TCEAL7	ATAD3A	OSER1	RAPGEF2	PDE1B	HERC2P3	ZNF483	PFN2	ZEB1	PTPN14	VPS4A	IMP4	MBNL1-AS1	PSME3	ZBTB7C	STS	PPFIA4	ATP5H	PTPN4	THAP7	RGPD8	MGST2	ABHD10	ARMC9	SLC39A10	CBFA2T3	ACTN2	DTWD1	FOXP4	ARNT	MED7	MAP2K5	ESYT2	HMOX2	CYFIP2	TPGS2	FGL1	ASGR2	RABL6	BTBD11	ATP6V1G2	GSTM5	SCRT1	MRPL16	TMTC3	UBAP1	ZNHIT3	CHMP5	GMCL1P1	DGKA	SCRN2	GPX4	CEP70	OSCP1	PI4K2A	RNF121	MRPL13	MNAT1	PCSK1	SP2	COMMD1	HINT1	MRPS25	DNAH1	RHBDL1	TMEM55B	SPCS3	LRRC47	C12orf49	GHDC	PHKG2	HTR2C	SMYD2	CMYA5	PPP1R17	CLEC14A	CDC26	COX7BP1	STARD4	ITPKA	CYB5D1	NUP50	WDR37	PHB	ISCA1P6	LMBR1	STK26	EIF4A2	RNASE4	IK	BORCS8	TMEM14B	RANGAP1	POLR3C	TMEM261	LTA4H	SLC25A11	EPOP	HSPA4L	PDCD6	BTC	AFG3L2	GRB10	SORBS1	CHCHD2P6	CMSS1	COPB2	AMZ2	NOL10	EID1	SYAP1	ABRACL	FBXO28	KCNIP3	PAOX	TMEM246	KIF5A	AP2A1	EIF1AX	FAM213A	BLOC1S6	IARS	MIR601	FAM122A	SPACA6	ULK1	DNAJC30	CEBPA	TRGC2	DMAP1	RASSF8-AS1	COL24A1	PTRH2	CCDC6	AK6	COPS4	PPA2	RIPPLY2	FAM134C	TBR1	ANO5	PABPN1	TMEM201	EIF4EP2	CADPS	ANKRD39	WSCD2	ENSA	RSL1D1	PPME1	GABRB2	KBTBD12	RB1CC1	MYO15A	PDHX	PTPN11	SRSF7	MGAT4A	AGPAT2	COASY	CASC1	ZBTB7B	PUDP	DUXAP9	CDC40	C4orf33	DHRS4L2	ATP2B1	TUBG2	NIPSNAP3B	BLZF1	GPR143	RNF208	STXBP1	RAPGEF4	INTS4P1	EHHADH	TXLNB	EIF2S1	B4GALT7	NOVA1	TRMT1L	ASPHD1	MGST3	KCNG3	SURF1	ATXN7L3	DIRAS1	AAK1	CITED1	HBS1L	INSIG2	GAS7	LINC00592	NPM1	LIAS	JAK3	OAZ2	TIAM2	BCRP7	SLC22A18	TTI2	DACH2	DCUN1D4	TTLL5	ZDHHC22	OTUB1	PLEKHM3	MRPL50	CIB1	MKRN1	ATP9B	RFPL3	EPM2AIP1	INO80B-WBP1	FAM65C	PNPO	APOL3	COL23A1	SYNJ2BP-COX16	MT-ND4	C21orf33	AIFM1	MIR7-3HG	HSPA12A	SLC25A46	KPNA6	CPSF4	LMBRD2	UBE2E2	SIK2	OPRD1	ZBTB38	CACYBP	SDHC	MORN2	RNF168	C16orf45	MECR	SUPT4H1	ST5	BRAP	FBXL14	BICDL2	HIGD1B	RYR2	PAH	ABHD13	NMNAT2	U2AF1L4	UBLCP1	NDUFB2	ZNF267	ZNF846	DPYS	REEP6	FH	TNFRSF14	PPTC7	TMEM160	AHNAK	PRKACB	MFF	ABCC12	RORA	PTGR1	COQ3	DUS1L	HSPB6	CERK	FUT1	EEF1E1	GTPBP10	RMDN2	SDR16C5	TMEM176B	API5P1	TOM1L2	CCNO	EIF3B	PLRG1	ARHGEF28	POLR2A	GCNT1	ATG5	DNASE1L1	VRK1	NAA50	FAM173A	SERINC3	IMPAD1	PPP1R11	RASD2	CALHM1	NEDD9	MEA1	KIAA0319L	LTB	PPP1R9A	ADGRA2	LRMP	TM2D3	WDR7	TVP23CP2	CCDC51	ASAP3	NOP9	ATE1	FAM84A	SPG7	RITA1	CKMT1B	LINC01616	LCP2	PTPRH	UBE2W	GRPEL1	DIABLO	SMG5	GAK	COX6B2	IDH3A	CFC1B	PPP1R12B	SOX7	TIMM9	PPP2R3C	FLRT1	DCUN1D2	FOXN3-AS1	ZER1	MAP1S	LETMD1	PLPP7	NDUFC2-KCTD14	PPID	P2RY14	BRAF	CLTA	GIGYF1	TLE1P1	TWIST1	UBXN6	RGAG4	KCNS3	E2F1	PWWP2B	AMIGO2	RRP12	RPP14	PDE7B	MAN1A1	CCNB1	SLC5A6	CYP26B1	ALG9	CSTF1	CCDC126	SLC27A5	METTL18	SUSD5	SEC24D	RAB14	LINC01679	SERGEF	PHF1	USP2	C19orf53	CIZ1	ACSL3	F8A3	KAT5	BHMT2	SNED1	CLUAP1	PRPF8	POLG	CUEDC2	FREM3	SMIM7	SKAP2	GSAP	OIP5-AS1	PTCD2	DHX16	NRCAM	SMARCC2	ITSN2	VPS39	TCHH	MRPS11	AFTPH	UBBP1	DPP9	USP11	DRD1	LINC01354	NOXA1	GTPBP4	MPP2	SRP72	SYNPO	RHPN1	RCHY1	RGS12	EIF1AXP1	PLA2G4A	SERPINI1	MAPK3	DNAJA2	TRPT1	CABLES1	C1DP1	SNX10	TNK2	C9orf24	VPS18	MED6	RTN3P1	NCDN	KIAA1614	VWF	PET117	TP53TG3F	KHDC1	LDHD	OLFM4	ZNF576	MIR34AHG	SPRYD7	EMC7	C15orf38-AP3S2	ASNS	USP27X	MTCH1	CLPTM1	HSPA9	C2orf40	TMEM205	MRPL36	ESRRA	MRPL30	SART1	MAIP1	CPED1	LRPPRC	LINC00963	ADPGK	PDPK1	PFDN1	FSTL4	CUL4B	CEBPB	COL5A2	EXOSC1	SRXN1	ELOC	FARSA	ARHGAP24	KCNH1	GLB1L2	TNFSF12	SNRPB	INAFM2	LINC00475	MS4A5	CCDC63	UBQLN4	SDHAF2	PPARD	DYX1C1-CCPG1	NRIP3	EIF4ENIF1	KCTD17	EIF2AK4	SLC25A44	ELP3	TNNC2	TCF25	TMEM70	PANK2	STBD1	ABCA9	KCNAB1	PPP6C	IL11	NUDT6	NOL7	COQ8A	ELAC2	FRK	KAZN	ELK1	DRAP1	PWAR5	SYT7	PEBP4	CYP11B2	GIMAP4	TP53TG1	RFPL2	NDUFA3	BLVRB	TTC8	RBM48	LAMB3	MIGA2	RASSF5	MIS18BP1	MRPS7	PILRA	NSMCE3	RANP1	EPAS1	GPR180	UTP4	FAM228A	TPI1	C22orf39	CITED2	UBL4A	TBL3	CPEB3	ATP6V0D1	NAT10	PPP4R4	IL6R	ITM2C	NCEH1	NME1-NME2	EXOSC6	SLC2A12	SCN8A	PROSC	SRSF8	PGR	ZNF655	MTAP	PSMB6	BCR	ADTRP	RAB43P1	SCRN1	SMIM20	P4HTM	UNC5A	GATB	ATP1A1	OCIAD1	XPA	DRD5	CAMLG	PSMA1	TIMM21	UCP1	SEMA7A	PLS1	CAMTA2	WAS	MPC2	WBSCR22	ADAMTS3	SLC39A13	TRAPPC13	JTB	MDH1B	KIF17	LDHA	HAGHL	HTR5A	LCMT1	QPRT	TUBGCP4	FMO3	MTDH	DCT	ANAPC10	GPCPD1	EPB41L4B	OGFR	UBXN10	EXOSC9	RAB4A	PSMD2	IMMP2L	NGEF	BCKDHA	MRM2	ATP6V0C	NDUFA11	GLG1	UBP1	TFE3	OPA1	KCNT1	PRELP	CWF19L1	GLMP	OR7E12P	ZNF511	EPB41L1	YIPF1	C16orf89	COX19	WBSCR17	RNASEL	PCF11-AS1	RCOR2	E2F4	TOX4P1	PRDX5	LINC00672	MUM1	PCBP3	COBLL1	CXorf40B	PTPN3	DNAJB4	GPN3	PIK3R1	ISCA2	CDC37L1	DGKZP1	PRSS23	BRD9	TPI1P1	WDR24	TIMM29	SLC17A7	ACP1	TMEM110-MUSTN1	KIAA0368	RBM26-AS1	MZT2B	CACNG2	A2M	RANBP6	MOAP1	ARPP19	TM4SF20	DPP6	LINC00358	IGSF22	SNX11	OTOGL	MAD2L1	LINC01238	RBMS1P1	FLT1	COPS7A	CRTC1	SNORD113-3	HNRNPA3	COPG1	GLO1	OAT	TDRD9	SLC38A11	THUMPD3	DLAT	DENND2C	MED10	CD52	LRIF1	CISD2	SERPINF1	MIR4697HG	CCDC115	STEAP3	LINC00652	POLR3K	TPST2	GTF2E1	GIMAP7	PIFO	TTC4	OXNAD1	SNAPC3	REPS1	BTBD10	RRS1	AMER3	MYSM1	RPS6KB1	CYCSP55	WHAMM	SLC25A26	FAM103A2P	SVOP	ABHD11	HSPB3	STARD7	OR2L13	MAD2L1BP	BCAS3	CIAO1	EIF1AD	LTBR	PSMD5	DNAL4	ZNHIT2	HIF1AN	FLCN	SLC26A4-AS1	RMST	FABP2	PEX3	MEIG1	CALCB	UBXN10-AS1	NNMT	POLR3F	UBE3B	GPATCH11	SLC27A4	FBXO40	GHRL	EXTL1	USP5	PRICKLE1	DUSP3	MTMR7	EIF2S3	SMYD5	LEPROTL1	PPP1R37	PPIL3	COA6	TOMM20P4	SENP3-EIF4A1	LINC01107	CENPS	ARRB2	NUDT22	TNFAIP2	CCNB3	SLCO2A1	DYNLL1	NEURL4	PPARGC1A	MRS2	SNAP29	TMEM242	NHSL2	SPIN3	PLEKHA3P1	ADGRA1	EIF4EP5	NDUFS6	DNAH9	GNG11	SEC23A	MCFD2P1	PRKACA	ANKMY2	ARCN1	UQCRFS1P1	GSTM4	TAF7	NAP1L5	HSD17B8	HNRNPUL2-BSCL2	FRS3	ANXA1	PLIN1	EGF	LRRC32	CIT	KSR2	SPIDR	SUMO1P3	PTPA	GNAS	GLIS1	MAPK9	ABHD8	NDUFAF8	TMEM214	ATP6V1G1	TRIM35	DGKZ	MOCS2	FOXO3B	OSBPL3	CDC42SE2	USP36	BSN	TNFRSF11A	GOLGA2	GPRC5C	DLGAP1	MTCO2P34	CCDC86	PRDX3	RHD	FAM175A	CCNY	ANKRD28	COX6B1P3	AKR1B1	SLC24A4	MRPS17	ASB6	ALKBH3	NOSTRIN	ANKRD20A11P	AKR7A2	FKBP6	DGCR5	CCKBR	MTMR14	ADAMTS9-AS2	E2F6P3	HCCS	CTIF	HACL1	CALHM2	WDR17	CDIPT	RNPEPL1	ABCB9	TRAPPC2B	RARRES2	GABARAPL3	HSD17B14	ZYX	UST-AS1	MRPL15	SLC34A1	IFNA2	AP2M1	SSU72	CFAP44	SCO2	MRPS35	MTMR6	DLEC1	MAP3K5	SPTBN4	GPATCH3	SOWAHA	WFIKKN1	CHMP2A	MAP1LC3B2	H2AFZ	NUDT2	C19orf68	EID3	TRAF3IP1	WDR74	SEPT11	ATP5L	SMIM10L2B	PARG	LINC01184	VDAC2	KLHL12	ENSAP2	SLC12A7	CDC27	SEC16B	TDRKH	ACSL6	C17orf51	CCDC110	CD83	RMND5B	RGS7BP	NOD1	COG1	PGAM5	SDHCP4	DOC2A	DSTN	CTBS	SLC7A2	ACTR6	NPY2R	ARHGEF9	HLA-DMB	TSC1	UBBP2	ADCYAP1	YJEFN3	CWC25	ESRRAP1	ENO1-IT1	CCNC	CAMK1D	MKKS	PANK4	ABHD17AP6	FAM104A	CAMK2A	CYMP	FAM192A	CHGA	CDC25B	SMPDL3B	PPRC1	NSUN4	TIGAR	TNFSF9	THEM6	SUDS3	TOPORS-AS1	FLYWCH1	EAF1	OSBP	NBL1	TIMM10	HIGD2A	GBP4	CACYBPP2	PLAT	ANK1	OR1E1	HDHD3	HLA-DMA	MRFAP1L1	C16orf58	DAGLB	NEFL	CFB	SNUPN	ARFIP2	MRPL49	ABCG2	ADCY5	RPA2	SSBP3	OPRPN	LINC00513	CLTC	SMCR8	LTK	AKAP8	TFB2M	HLTF	DHRS11	PRMT9	FN3KRP	SHC3	SIK1	LRRC39	GCLM	IARS2	SSBP1	FNDC4	BNIP3L	NABP1	FKBP4	GIMAP8	GGA3	MPPE1	COL4A3	BMS1	SNAI3-AS1	MYL10	FAM92A1P1	EDN3	USP6	FKBP3	BAIAP2L1	OTOR	JUNB	FAM50B	DMKN	LINC00574	FGL2	MLEC	TICAM1	FGF7P8	SLC16A7	UQCRHL	ARMCX5-GPRASP2	GAPDHP73	AP4S1	PRKAA1	L3MBTL2	PHLDA2	DESI1	LINC00326	TWISTNB	DUSP1	OGFOD2	ABHD15	BBS1	RBMS1	APOOL	ECT2	MRPL54	NOS1	CASQ2	NF2	REG1B	PRELID1	KCNB1	GMEB2	FAM162B	IDI1	MAGI3	NTN3	COMMD4	FERMT1	SRP72P2	HNRNPH2	PMAIP1	ARFGAP2	ADCY7	EGR3	MYH9	HRH3	ZNF787	GORASP2	METTL7B	RRP1	TTTY4C	SPATA42	TUBA4B	FBXO16	CDKN2AIPNL	AKAP13	TAGLN	PRDM4	TRPV2	C12orf43	AP3S2	SERPING1	CITED4	DNAAF1	ATG4D	GNPDA2	CHM	CDK5RAP1	RFTN1	RAB7A	FAM91A1	CALM2	CACNB4	UBE2B	XG	CCDC34	MECP2	GNA15	TMCO6	ZSWIM7	SNX21	POMGNT2	RAP2C	GNG7	SUGT1P3	UTP18	AMOTL1	SMAP2	LIPH	ZFYVE9	GNG10	USP20	NPLOC4	ZBTB32	ARHGAP25	MYLK4	LIPC	BLOC1S2	VPS45	AQP11	C6orf226	MAP4K2	PRTN3	ENTPD6	AIP	LRRC18	C22orf29	CORO6	GPR6	SERPINB9	NPTN	CATSPER2	MYH11	ZNF331	SCOC-AS1	SUSD4	DNAJC27	STAG3	PERP	TSPAN13	SMURF1	ACVR1C	ASB8	SPAG8	MAP3K9	PSMA7	SCAF1	LLPH	MYL9	CARM1	TMEM245	MDH2	RBM18	TDRD1	TGIF2-C20orf24	MSC-AS1	MICAL2	SAA2-SAA4	MRPL55	CFTR	OLR1	PRSS16	CD8BP	MUC12	BMS1P22	CBR4	BSPRY	CEP250	TSEN2	VSTM4	TWIST2	KCNK7	FRMD6	SCYL1	CREM	DVL1	FAM110D	ARHGAP12	GNB5	SLC19A3	NDUFB6	KCNC2	MRPL45	ZSCAN5A	HK1	GNL1	RASL10A	NRBF2	ZFPM1	GPER1	ACAP1	PEX7	ACR	KLF9	CACNB1	UBA2	FES	FBXO32	WDR4	PARM1	TMEM222	HDLBP	SNAP25-AS1	CAPN7	PRRX1	ITPK1	NDEL1	ISOC2	MIR7111	ZNF444	SLC13A2	FHP1	CNOT7	TWF2	GBAP1	ACADS	TTC39C	SLC25A25	TMEM86B	MED31	USE1	PFDN6	MTHFD1	TRUB1	PNMA3	LEPR	PKDCC	ABCC6P2	ARSG	GALNT11	CYC1	APOL4	APLP2	C11orf74	TMEM62	C9orf135-AS1	FBXO24	SNPH	MRPS23	VSTM2A	MTRF1L	CD79A	PSMG4	SRF	INPP5K	NKX2-5	TRIM39	COX4I2	CHTF8	CYSTM1	DIEXF	CRYBA2	RPS6KA3	NOS3	AACS	LINC00888	C1orf109	COL10A1	TTC21B	PGM1	NDUFA9	FOSB	RUNDC1	IGFN1	FXYD5	ANXA6	TM2D2	HSF4	SFTPC	RAI2	MRPL10	PDF	HECTD1	HDAC7	SLC29A1	FEN1	GCHFR	KANSL1-AS1	MRPL57	LONP2	SMYD4	PRPSAP1	DMRT3	BET1	ZBTB24	ITGB2-AS1	PLCXD3	ACAT1	SORCS1	FAP	C5orf22	CUL9	ZRANB1	EHD2	ENTPD3	NDUFC2	CACNA1F	RTN4IP1	SLC18A3	OVCA2	GMPS	ADAM20	IFT57	FRY-AS1	VPS35P1	ZBTB11	TUFT1	LINC00845	AP1S1	ADGRD2	GPN1	GIPC3	HRASLS2	INSIG1	MMP24-AS1	RNMT	INTS1	PRCP	MAB21L1	PDE11A	PCK1	AVP	INHBC	EMB	CHCHD7	GTF2A2	RAB11FIP3	IFI27	C16orf46	MRPL11	SGTB	BABAM1	CT62	ACY3	DOCK9-AS2	TSFM	SNX33	TTC19	TRIM36	PDZD11	CDADC1	MRPL47	FGD5	EDF1	NEURL1	STAT5A	LDHC	GJA4	TMEM268	RNF144B	MRPL17	CASC2	MRPL38	FAM86B3P	ELAVL4	SNRPEP4	LRRK1	M1AP	TRIP11	TANGO6	IHH	KLF4	PRKAG2-AS1	LINC00642	NMNAT3	ARHGDIG	MARCH2	ZMYM6	DCAF10	WDR61	UBE2V2	SLC17A5	ALOX5	ANKRD26	DPM3	CIAPIN1	C10orf11	SPRED3	SPINK2	LRRC74A	CARMIL2	TM4SF5	LYRM9	NPTX2	PLA2R1	UQCRC2	BEX1	KRT86	ATP5D	IL17C	IPO7	GLCE	PIP5K1B	ARMC5	PPP3R1	VPS37A	NABP2	FOXO3	VMP1	HTR3C	PELP1	SHE	UCA1	RTP1	ARFRP1	TMEM267	LMOD1	THRSP	SPAG4	DCAF4	AQP7P5	GLB1L3	PAX3	MRPS15	RET	TXNDC9	HMHB1	SBF1	SCFD2	C19orf60	MAP3K20	RNASEK-C17orf49	DCTN2	PLN	PSMD10	TRMT61B	SMAD3	SLC36A4	PDHA1	MTCO1P12	TYRO3P	UBE2D3	ETV7	TAF6	LSM1	TMEM187	NOP14	INPP5J	TTC22	SERPINB2	ME3	CRISP3	PARVG	RAPGEF4-AS1	SH3GLB2	FGF7	ADAM11	ZDHHC5	WDR70	GSE1	CLYBL-AS2	PRKCD	HYKK	RBCK1	RNF14	DKKL1P1	NOL6	OXLD1	FZD6	TNFRSF25	RSPH3	SPANXA2-OT1	GEMIN7	FLVCR1-AS1	CAPZA2	FUT7	GTDC1	LRRC46	ALDH1A2	TSACC	NEU3	PSMG3	TNFSF10	SERTAD4	C11orf86	NRSN1	WARS	TMEM27	HCN2	CNTN6	MFSD4A	ADRA2C	DMXL2	FAM86DP	KLK5	STRC	PYM1	TRMT6	GPX2	ANAPC1	PM20D1	MED21	HOXB-AS1	SERPINB8	MBL1P	MCTS1	SLC6A2	ZNF184	FLVCR2	HTRA3	IGF2BP1	PRIM2	HNF1B	MARVELD2	OSM	DNAH6	FOXA2	INCENP	MTFMT	PPIAP31	C10orf10	PPAN	STARD10	CAPN14	BTN3A2	RWDD2B	RRAGA	NR1D2	ITIH1	KYAT3	NDUFAF4	NGLY1	HOXC-AS3	EPS15L1	ATP5S	MTND5P11	UBE2E2-AS1	RTCA	CHRNA6	OGFOD1	KIAA1429	RBBP8NL	LINC01833	TEAD2	KLHL28	GAR1	GSS	MTND4P12	C20orf202	SPATA3	ZNF165	PSMD7	STK11	DPH3	TECTB	APOBEC3G	SLC25A5	MRPS26	PRPF18	COX17P1	DDX6	PSMB4	TINAGL1	PIAS1	PCBD1	ATPIF1	GGCX	ATIC	DHX38	BRI3BP	SCAND1	RNF151	IFT122	FAM160B2	UBE2F-SCLY	NAT1	CD70	PARD3-AS1	CRYBB1	BTBD9	SNX14	DCLRE1A	ZNF521	DCP1A	ZNF540	ADCY9	CACNG6	SNRPD1	TMC5	FAM185A	TSPAN10	RNF25	C16orf86	UCHL1	TMEM86A	DUSP27	PQBP1	UQCR10	RAB17	BRE	MYADML2	PCDH1	FBXO22	PRLHR	HIPK1	MAD1L1	LINC01191	CPN1	CHL1-AS2	SMYD1	LINC01222	DYNLRB2	LINC02116	UQCC1	ADSS	TMEM232	AGK	MCF2L2	SULT4A1	FABP6	CDC123	CLSTN3	PNPLA2	NQO2	ODF3L2	RANGRF	RHEBP2	TMEM183A	DHRS7B	EIF2B1	ADGRF5	PRYP4	NCKAP1	C9orf72	DBNDD1	EIF3I	ATP1B1	C2CD5	LINC01933	CSN3	HAL	CUL2	CDHR2	ALAS1	BMP8A	DHX34	FAM87B	KIAA1324	ENO1-AS1	VIPR2	CSRNP1	PTGS1	FXN	POU6F1	PSMA8	OCRL	SSC5D	TRAF3	SLC12A1	BATF3	GPR3	IFT46	C11orf42	CYP46A1	SFTPD	PPP1R12A	OCIAD2	CES3	CHAF1A	CTSZ	MTCO2P12	TIMM23	MAP2K2	TSPYL4	DNAJB8	TCEAL2	AGBL1	DEGS2	KLHDC3	STPG1	TNNI3K	AMT	TRIAP1	SETD1A	CDX4	TDGF1P3	HEG1	SLC12A6	RN7SL724P	IGLVIVOR22-1	BAIAP2	CRADD	OTX2-AS1	ATP5G1	PANX2	ALX1	OR7E14P	ANKRD30BP1	MLF2	BDNF-AS	ADRA2B	DGKQ	VEGFD	CTC1	BAALC-AS2	CCR7	MASTL	ELF3	LBH	KLK9	RPL13P5	BCCIP	NCALD	DNAJC11	ZNF584	FAM19A2	MCM4	SCN4A	CACNA1S	CYR61	ZDHHC21	CAAP1	MOCS3	GGTLC1	LINC00689	TMEM129	ZNF503	SLC10A1	GRIA4	PSMB3	PIM3	RIMS2	ADIPOR1	NCF2	PAICSP4	TAMM41	UBL7	FASTKD3	GAD2	RNASEH1	ALS2CL	FLRT3	SIL1	CMTR1	ADAT1	COX7CP1	RGS7	NAT6	HECW1	BEX2	CRYM	HMX2	TAF10	NAP1L1	COLQ	PRKDC	TMF1	SHH	ANP32C	PARP11	LINC01720	MIR2052HG	PLCB1	LYRM2	PYGO2	SUCLG2-AS1	ZNF219	TBC1D1	TADA2A	SIGIRR	VPS36	CCL3L3	C8orf44	HEIH	KIAA1644	B4GALT6	ASL	ATG4B	PDE3B	GYPA	ZNF223	MAPKAPK5-AS1	PCCA	ALOX12P2	UBASH3A	SPINK5	KLHL10	FBXL20	RBFOX3	MCF2L	GDAP1	ITPK1-AS1	LY6K	KNG1	FGF20	ARF1	FGFR1OP	ST6GALNAC1	PRDX2	ELMOD2	CLPS	CAPN15	FRG1CP	TMEM53	FOXA3	PRKCG	TLR4	TCEANC2	GLYATL2	OVGP1	FHL5	ESAM	ST7-OT4	MRPL21	RAP2C-AS1	G6PD	NHEJ1	SIRT3	MYOG	ZNF747	NDUFS3	TSPOAP1-AS1	ADGRF1	CCDC136	LINC01118	THAP11	PKD1L1	BTN2A1	HERC3	DFNA5	KRT83	PAQR3	ATP5G2P1	ZNF740	TLE1	PACRGL	ACOT8	PMS2CL	LINC01785	LINC00317	LINC02043	VDAC1	GATAD2A	KRT5	APEH	DNAJC14	SRD5A2	THOP1	RAB11FIP2	FMR1	GRWD1	MMAB	NKX6-3	COA3	CLN6	KLK12	ERMAP	DAGLA	PITX3	NDUFS8	COPS5	SLC43A1	CNNM2	UAP1	CNKSR2	SRP19	PADI4	SBSN	ART4	ACTR8	MAP3K14	VEPH1	CCDC12	UTRN	C5orf34	TMIE	DOK7	KIF21A	PEX5L-AS2	HNRNPLL	RCSD1	SLC31A1	STRCP1	MGP	RNF31	CA7	ZFR	MARCO	REM1	MSC	ITGA2B	MED14OS	LINC01346	NAXE	CD86	ZNF687	SNORD3D	CEACAM6	ORC3	CCNYL2	VIT	POC1B-GALNT4	CPNE5	WDYHV1	SLITRK1	DKK1	BBS10	SPINK1	P2RX4	TRMT2A	SRPRB	MANBAL	RPL14	SCAMP5	NEMP2	ORMDL1	C2orf80	POU1F1	URGCP	SPATA31D1	BCAR3	LCN12	TNP1	ARSJ	GUK1	CYYR1	SPOCK2	OLA1	ARRB1	SLC6A17	TRIM39-RPP21	LINC01425	DNAJC28	RSPH14	OR7E111P	OR1R1P	OR2H4P	WDR64	DDR2	LINC01657	MKRN7P	LAMTOR1	PALD1	NLRP7	GLCCI1	LONP1	TAF12	LINC00582	TYSND1	CLEC11A	TGM6	MTERF3	CTXN3	THRB	RIN1	HHLA1	PODN	LINC00565	RNPS1P1	LRBA	STARD5	STIM1	PRR15	HCP5	GGCT	PRSS53	C16orf95	EXOSC3	LINC00892	PTGES	HEXA	C2orf82	COX6CP1	USP53	NDUFA5	GAS2L1	GAS6-AS1	CACNB2	LIN7B	TRAPPC3	CLPB	DXO	LINC01735	DMP1	SLC22A18AS	VPS13D	CHCHD3P3	PRPS1	ACBD4	PNLDC1	MRPL12	RHOT2	LINC01887	PGRMC2	MAP3K6	GRASP	EXOC7	PTCD1	OSBPL1A	MIXL1	TVP23C-CDRT4	GFM2	ING1	DUSP28	EML2-AS1	XYLT2	NEIL2	EID2B	SC5D	TRAPPC2L	SMUG1	WBP11	FGB	HARS	LINC00615	ZNF358	CYB561D2	ZNF836	TMOD2	MSLN	VWA5B2	DEDD2	EPO	LINC00339	SLC39A4	ANKS1A	NHLRC4	DENND1A	ETFA	ATR	ITGAX	SYDE2	TOR4A	INPP4B	NLRP2B	XRRA1	MLIP	JMJD4	PGBD2	IFITM10	DIO3OS	THOC7	ELAVL2	ZNF582	MSH2	CARD9	ALK	FGF6	RABIF	METTL22	TAPBP	ABCG8	WDR53	RAD50	TTC9C	GIGYF2	MIR3976HG	PIK3CD	RBPMS2	FTCD	AES	TRIM43CP	FASTKD5	LONRF2	LINC01010	CBWD7	ETV4	CTSO	EID2	SDCBP2	DHX37	MYCBP2	PARVA	PEX26	ATP6V1C1	NRGN	DDT	ACAD9	PLAC9	FAM3D	ZC2HC1C	CDRT1	CCND1	SLC27A2	PARVB	CATSPER1	DDX46	ADAMTS7P4	RASA2	ERCC8	MYO3B	GRHL1	CD2BP2	WDR88	OGFRP1	FNDC5	USP14	FANCD2OS	TACR1	MSL3	TOMM40L	MS4A2	IDO1	TOGARAM2	MTCL1	FOXRED2	IP6K1	CLEC4M	FBXO18	LINC01260	VDAC3	KRTAP4-12	SPTBN2	MRTO4	TMEM18	LAMA5-AS1	LINC01347	SUPV3L1	ZBED2	RPRD1B	KRTAP5-8	MYOM3	ATG101	SNRPD2	HEPACAM2	IL12A-AS1	MET	CD274	DRP2	HLA-DQA2	LMAN1L	NPPC	TMEM80	UROS	MUC6	TSPAN1	NECAB2	CYGB	ZBP1	IDH3G	TMEM251	ALG1L15P	HMCN2	GPR22	GCH1	TPSD1	LAGE3P1	POLR3H	TRA2B	ISLR	TUT1	MRPL28	NPHS2	SPAG5	LSP1	SPAG11B	LINC01361	SLC25A6	KCNJ11	LOXL4	RAB1B	UBE2NL	ZNF548	MORN1	RBM8B	USP33	LINC00304	UBQLN3	ZNF503-AS2	LCN15	NAB2	GRPR	IL17A	KCNE2	WTAP	RTEL1-TNFRSF6B	EVPLL	SERF1B	SLC16A4	THBD	PIGL	SCO1	TNS4	CDK7P1	RFPL1	SNORD14E	RABGGTA	VGF	APOL1	OTUD5	PSPC1P1	HOXD10	SLC28A1	C2orf83	WARS2	DPT	DDX51	FBXO34	CFAP206	EMX1	POLR2E	ZNF511-PRAP1	WDR92	LHFPL5	MIR3196	GCNT1P1	B4GALT1	SRP9P1	NECAB3	DPY19L1	HNF1A	PRR15L	PDGFRL	TCERG1L	ADCY3	GCM1	ZSCAN12P1	FAM9B	C12orf56	SLC38A6	B3GLCT	CSNK1G2	RRAS	GIMAP6	CLSTN2	PKIG	PIANP	S100A4	CHST15	MS4A4A	SH2D4A	ALOXE3	TIMM17A	ATG10	PISD	CELSR2	ARMCX4	ZADH2	SMC2	PPP6R1	CDS2	ZNF733P	ABR	PTGES3L-AARSD1	LIMD1	AMZ2P1	FBXO25	PSMC3	RBM47	SLC25A51	C1orf145	PRKCH	PMVK	SV2C	SPTLC3	HPS6	BLACAT1	ABCF2	TRGV5	LINC00556	EREG	FAM126B	STEAP4	NPM1P22	DHRS4-AS1	RTN4RL2	TMEM184B	ICAM1	RHEBL1	RNU6-64P	LMF1	C1orf228	SHOX2	CD34	TBC1D32	SLC2A4	FANCI	TSPEAR-AS2	LNPK	NTMT1	LINC01859	EVPL	PRELID2	MMACHC	PMPCA	C3orf79	UBA5	MIA3	METTL6	EHBP1	ABCB1	HLA-DPA2	ARL9	EIF2B2	OXGR1	TEX35	SNAPC2	LRRC4	ADRB2	FAM216A	TBX2-AS1	HTT	ABCB4	NUDT10	SIN3A	LINC01648	ZNF529-AS1	PRDM1	INSL3	TPH2	CPNE4	OR52D1	PRRT3	KMO	NUCB1	SACS	KLHDC4	LGALS12	BRMS1L	FAM83D	PSMG1	ATP6AP1	ALDH18A1	IL7R	KIF3A	IQCH-AS1	ARHGAP4	ZBTB11-AS1	NDUFAF5	MAPRE3	ACTL8	MIR373	PSMC1P1	C19orf47	GEMIN6	C1orf174	OPTC	PASK	KIAA1217	CLTB	C19orf12	JUN	MPHOSPH9	SIRPB3P	ANO3	FAM174A	ELP6	FOXD3-AS1	SEPHS2	FGF13-AS1	FAM131B	LYPD5	TGIF1	NR2F6	POP7	PNO1	SNAP47	MIR142	CKAP5	ASH1L-AS1	ATAD1	LINC02186	SMIM19	VDAC1P6	PLXNA2	ZNF701	SYCE1	OR12D2	SSC4D	FBXO27	WNK2	ATP5J2	FASTKD2	CELF2-AS1	LARP1B	FAM3B	METTL26	UCHL3	MORN5	RASL10B	MTCH2	BMP15	FAM205A	CLEC4G	SURF6	MESDC1	NARFL	MED9	CETN1	GIMAP5	NEURL2	USF2	RAB3GAP1	SELENOI	KCNC3	ANKRD7	MATN3	FEM1B	CCDC189	PITRM1	HIST1H4I	RNF187	SLC39A14	MZT2A	GZMB	RNPS1	PCYOX1L	FURIN	SH3PXD2A-AS1	RIC3	UBC	AGFG2	CS	TMEM248	ZNF541	TRPC2	RBBP5	GRM8	TTR	UPB1	SV2A	MARS2	TSGA13	CNEP1R1	VPS37C	KRT2	SCGB2A1	KATNB1	LINC00927	HLA-DQB2	AKAP10	GRIN1	PSMA3	SHANK3	FMOD	RAD51B	CCDC85B	MSRA	TRPM2	OSBPL10	RNF214	OXCT2P1	SMPDL3A	KALRN	KCNJ9	TRPV6	CHID1	CCDC9	TRHDE	ERVMER34-1	RNPEP	LINC01816	VPS50	ABHD12B	HERPUD1	TTBK1	SELPLG	DNTTIP1	PCAT7	C16orf91	FNDC7	CLCN4	RHOH	TPRXL	ATP1A1-AS1	TLR9	KCNN1	TMEM255B	IDS	TRAPPC1	PRMT5	ANKRD29	FOXA1	DPH6-AS1	EPHA10	RGS14	C1S	EXOSC2	SIRT4	MAPKAP1	GLT1D1	ANAPC7	ACVR2B-AS1	TTTY8B	BHMT	UBALD1	GALNT13	SNRPCP8	KIAA0100	TGM7	DLGAP3	HEMGN	ZNF469	NMT2	MYO5A	RNF44	ALOX12	RAB40C	OMD	NTRK3-AS1	SERPINI2	MLST8	SRSF10	CHST10	MYO1B	SKIV2L	SUPT16HP1	SLC47A1	PIGR	PPIAP21	IGHV3-33	EXOSC4	COX7C	MYH7	APCDD1L	LINC00347	RSC1A1	ERAL1	DCDC2B	BAIAP2L2	TCAF2P1	TRIM17	OTUD3	CCT7	CTSB	SLC17A1	ADAD2	FOS	ZFYVE21	MGAT1	CCDC61	PRSS54	USP26	CTSW	NAA30	IGHD	PUM2	MAP4	ORC4	SARAF	NRSN2-AS1	NDUFA4L2	LIMD1-AS1	GGTA1P	LINC02086	FAM159A	LRRC74B	ASIC3	S100A5	OTOA	IL20	ARMC4	IDI2	HSPA12B	BGLT3	FOXC1	ZNF554	OCEL1	WDR49	TMEM186	FAM118A	SLC22A13	POLDIP2	GATA6	PGM5	SNAI1P1	RDH8	DSCR4	ACTA2	PHF23	NOX3	TTLL12	ATP2B1-AS1	WDR89	SELENOW	PHB2	CRNKL1	LPAR4	NDRG4	ROPN1L	MIR650	PDP2	UBR1	FAM234B	LINC00910	WT1-AS	APOM	RBP5	ITGA10	PAX9	SULT1A4	MRPL1	PTHLH	ETFDH	C7orf50	MRLN	PSG4	OR10H5	CYB5D2	PAGE2B	CLYBL	PSMD8	CCRL1P1	PTGES3L	PRKCA	FAM219A	LIN7A	RAB6B	MAPK12	MAPK13	SCG5	AGO1	PDE4A	CD320	LINC01583	YBX2	SLC19A1	CEMIP	SELENOT	IGSF11-AS1	TUBGCP2	PDHA2	CADM2	ZNF702P	TAS2R4	KLC3	UBE2V1	KCNMA1	P2RY12	CENPBD1	CRYGEP	SUSD2	BRSK1	IPO8	SBNO1	UTP14A	DSN1	DCPS	HDX	SDAD1	HMGN2P46	RASAL3	TEX9	KLK1	THOC3	LINC01922	CEP19	GAL	MISP	AFAP1-AS1	IL12RB1	GEMIN4	CYCSP19	CYLC1	ZNF574	RABEPK	RNF17	GOLT1B	NECAP1	ISL1	C3orf38	RXRB	HEMK1	MYH8	SLC22A1	SDCBP2-AS1	TOR1A	STKLD1	URGCP-MRPS24	LINC01845	PRKAB1	FAM83C	CNOT8	NPHP4	CEBPZOS	STX16-NPEPL1	RIOK2	HIST1H2BE	BDKRB1	SLC22A9	S100A14	ZC3HAV1L	MRC2	SNORD14C	SORCS3-AS1	HMGA2	PHACTR2-AS1	RING1	HOXB9	GDPGP1	LSAMP	KRT17P7	LONRF3	OR51M1	RADIL	C12orf10	VARS	MAMSTR	DDI1	FAM21FP	TBC1D21	ARF1P1	LEMD1-AS1	TESMIN	MCTP1	LAMTOR3	MEP1B	MYO7A	TMEM99	ACSF3	CTSA	FIBP	F10	RSPH10B	TNFAIP8L1	CCT4	HMGA1P4	MMS19	RCN3	C7orf25	TTN-AS1	C6orf201	RAB3D	IGLV7-43	PRM3	ADH7	CD200	ABCC1	TEKT3	TYRL	AP1M1	SLC25A37	C22orf24	AKR1A1	BMP4	ADRM1	NFATC2	HTR2B	WNK4	ABO	SAE1	YTHDF3-AS1	LINC00445	UNC93B8	FAM83G	STRAP	BTNL3	CCL28	KIAA1107	MUCL1	PPCS	ZDHHC4	CARD6	PLBD2	EP400NL	STX11	TXNL4A	PPARGC1B	USF1	STARD7-AS1	TRAV6	FBXO45	TNFRSF17	FEV	LINC00959	JMJD1C-AS1	TGM5	KIAA1462	CLECL1	VPS26B	DRG2	SDHAF4	NFYB	CTDSPL	ADARB1	WDR35	NR1I3	KCNV2	GARS	RAD54B	PSG2	TIMP4	LINC00598	PRKAG2	BDKRB2	OR5AK4P	HMGN4	DIRC3	ELOF1	CHMP4C	AVIL	ZBTB47	TREH	ECD	PDYN	PMEPA1	OR7E47P	SLC6A13	DBNL	ZNF506	POM121C	ZNF786	RNF126P1	SPEF2	AHI1	ATP6V0A4	MIR205HG	RAB11A	CCDC151	FCER2	LINC01395	C1orf159	ZNF441	PEX5	SLFN11	GP1BB	GALR2	CYP2B7P	TNFRSF4	SLC30A9	SRP14	C8orf44-SGK3	TRAF6	EVA1A	IGKJ5	IFNA5	GPR31	RBM20	HELQ	UGT1A9	FAM207A	PIWIL1	IL23A	CFAP73	UBA7	ZDHHC24	SCN11A	COX7B2	CASD1	LINC01345	LINC01924	ZNF222	SCML4	TRMT61A	MIR6847	WBSCR28	EIF2B3	CRYGN	BSG	SUPT5H	KRTAP4-4	CCDC96	HNRNPA3P1	YWHAEP7	ISY1-RAB43	FLI1	RPS23P6	COQ4	NEPRO	CALCRL	SLC6A7	ABCC6	LINC01209	RBMY2DP	TSC22D1-AS1	SUSD3	MCFD2	PSMC6	TRDN	ABCG4	LPGAT1	NEDD8-MDP1	PPP1R21	CDYL2	CD207	WISP1	SMYD3	UPK1A	RAB2A	TMTC1	TOMM5	FAM49B	BORCS6	MSX1	FAR2	CCDC140	PER2	HMGN3-AS1	C1orf74	ACOT4	ERCC3	MIR4458HG	TSPAN7	BAD	PTPRN	IQSEC2	KRBA1	DBP	NUTM1	RTN4R	METTL15	FAM3C	NME9	FAM120B	HSD17B2	RN7SKP54	DNASE1L3	SDCBP	RPTOR	MIB2	INS	CXorf67	TTTY2B	ITFG1	ICA1	C1orf53	OTOF	LSR	C2	COPS3	PSMD1	TCEAL4	SNRPC	UBE2F	SRRM4	ZNF831	ST3GAL6	CFAP45	WASH5P	BRK1	GJB5	GVINP1	SPATA41	TMEM177	LZTS1	ZNF630	GRM2	GUCY1B3	SLC7A6OS	ADIPOQ	MGARP	LINC00477	DSCR3	BEX5	PAX5	HLCS	ZEB1-AS1	ORC1	CRYGC	PACRG-AS1	UBXN8	PPFIBP1	CPAMD8	PSD3	RAB6A	DNAJB13	CPS1-IT1	PTGS2	PEG13	CD163L1	FGF4	PNMAL1	FCN3	LSM4	CFH	DSCR10	CRELD1	TOP3B	LGALS2	LIM2	HAS3	RNASEH2B	ST6GALNAC4	BAP1	SERPINF2	MIR1226	FAM186B	LINC00968	LRRC41	TEX19	NARF	MPPED2	PCBP1	OBSL1	LINC01854	UBR3	TEX41	UNC79	ZFP57	SGMS2	HTR1A	ZNF12	BCKDK	TMEM60	FBLN5	DOCK4-AS1	FRMPD4	CLK4	DDX25	TBC1D10B	LIG4	TRABD2B	CYP8B1	OTUD1	QRFPR	PELO	PLEKHG6	TM9SF2	MTX1P1	MROH1	LINC00708	KRTAP10-4	GRAMD2	DUX4L9	CERS6	TIMM17B	ERICH1	CYTL1	PAPSS2	DAW1	MPND	ONECUT1	SRA1	ANO9	KDM5C	PCDH8	PLEC	SPRYD4	TMLHE	PREP	LINC02029	ALDH1B1	KRT25	GALT	AOC4P	HYLS1	RBP4	NEGR1-IT1	LSM10	STAU2-AS1	SNX2	ZNF674	CLIC2	UPK3A	PRKCE	MRGPRX2	ZNF230	UQCR11	RHEB	DNAJC5G	FAM98C	COMMD10	THNSL1	FAM27C	THAP3	PSMA6P1	DUOX2	NRBP1	UBE2D2	ATRN	PLA2G12AP1	PLXDC1	GDI1	LTB4R	NBAS	NHP2	ZNF519	SMG7	HNRNPCL1	GSK3A	MRPL34	KCNIP2	SUCNR1	NDRG3	SCTR	RANBP3	IGHV1-69D	ZNF582-AS1	STPG3	EEF1AKMT1	NUDT14	LINC01613	RBM23	GMPPA	FGG	PKD2L1	C22orf34	ALPL	OR1I1	ZNF784	SERPINB4	CUL1	DUSP5	SLC35A4	HRH2	ANKRD34A	TMEM59L	CFHR2	TMEM170B	EXPH5	TBRG1	RSL24D1	ATP2A2	NNT	IGKV2D-28	GPAA1P2	CPLX2	METTL15P1	RNASEH2CP1	STK32C	LINC01585	PRSS22	SNORA11	PNMA6A	C1QBP	WDR46	NIP7	SCRN3	FAM117A	ABHD16A	ATG16L1	KNCN	RPAP3	SYT14	AHCY	EFR3B	FLG	CHCHD1	OR5P2	RHOT1	HOXB5	LINC01197	ZFAT	BTRC	AKAP5	SPINT3	NKD2	SLC24A1	OPA3	RAB38	TM9SF3	SDCBPP2	IL37	DNAJC5	PCID2	TNKS1BP1	TAP2	CAB39L	LINC01864	CEP76	MIR6887	NFRKB	DAZL	LINC01547	MPG	TBXA2R	NCS1	FAM230B	RNF175	SYTL5	LRFN2	PROCR	SLC2A3	AAMP	LRRC8B	RS1	TRERF1	OXA1L	CEACAM1	RNU6-646P	MRM3	ERCC2	HSD11B1L	ALKBH4	FBXO31	INMT	B3GNT3	DPEP2	PRDM13	ZFY-AS1	SEPT1	NANS	MADD	LINC00242	PSMF1	RBAKDN	FKBP1A	FAM111B	PLEKHJ1	IFT27	HDAC8	IGSF10	NAV2-IT1	FBXW5	IGLV1-47	OR1F1	KHDC1L	PGBD1	NUTM2E	ZNF839	TXNDC8	PHTF1	FLAD1	C9orf69	UBE2N	NOXO1	EIF3M	SH3BP1	CAMTA1	TXNL1	DEFB106B	RPUSD1	COL4A3BP	SLC8A1	KIAA1468	JPH2	ERVK13-1	RNF10	NLRP12	CALM3	SLC5A12	DCAF1	USP4	KRTAP8-1	LINC01503	PARK2	MTG1	NUDT18	INTS11	ADAM3B	TRG-AS1	SSX2IP	SPRR2D	USP30-AS1	CD101	BCAR1	FHAD1	PIK3CA	KCNK5	ZNF333	CHST1	SRL	MAGOH2P	SORCS3	ADH6	EMC9	PKNOX2	COQ6	CLRN3	NDUFS4	LINC00881	APPL1	LINC00599	FCGR2B	SLC2A8	SND1	CHAF1B	LINC00408	UBAC1	TMC2	NAPA-AS1	SPINT2	WNT5A	NHP2P2	ZNF143	ST3GAL3	TCAF1P1	STXBP5	TMEM17	UTP15	CCND2	UBE2T	RNF19B	WHAMMP3	SNAP91	DKK2	CMTM2	TKFC	ANG	RAB6C	MED27	SLC45A1	C10orf62	TMEM87B	TCP11L1	LMTK2	GON7	MRPS34	PIP5K1C	FKBP1C	TMEM223	ADGRB2	HUS1	PSD	LINC02170	ABCF1	CCDC149	IFT22	RASAL2	CDKL2	PCNX2	ZPR1	SEC61A2	ANKRD52	EMC6	SPAG7	CT45A9	USP19	ACTR1A	MFAP1	CBX6	B9D1	MMP13	ARHGEF4	HS6ST3	PLCL2	TMEM38A	MEIKIN	HOXB13	LINC01144	NKRF	HGS	CLUL1	AMPD2	FYTTD1	USB1	QRICH2	STIM2	KRT81	HHEX	TMEM52B	MIR141	ODF2L	KRT85	OR51B4	ABCG5	MRPS36	SRMP1	MBD3	RIC1	CCL8	PPP2R5C	DHPS	LARGE1	MON1A	DNAJC5B	WDR12	WDFY4	TMEM106C	TAAR2	PRKCZ	MOV10L1	NME7	NDUFAF6	SLC9A7	TPCN2	ZNF667-AS1	CAMK2N1	DUSP11	HOXA2	ATP5F1	SNORA51	SLC35B1	FAM124B	NR1D1	OSBPL6	NXPH4	MMP25	DDN	TMEM11	PARD6A	ELOCP3	GCC2-AS1	SARS2	ERVK3-1	CLVS2	VCX3A	GPAA1	DPEP3	RNF126	PCSK2	BAG1	DNM1L	OR51E2	MPV17L2	PDS5B	CALHM3	RAB27B	CYP17A1	RIMBP3C	MIR1233-2	LINC01019	PHLPP2	AHNAK2	DLGAP1-AS3	ARL3	MYL3	PIGX	GRIN2A	SPC25	GLB1	CEP112	MIR600HG	IER5	CLUH	GNG3	GLRA3	ABHD14A	MSS51	OPRL1	CLINT1	FAM169A	GPR50	C6orf58	PIGCP1	LINC00284	YWHAZP3	ALKBH6	TIMM50	PTTG1	CKAP2	AP5S1	TBC1D19	LINC00700	ZC3HC1	KLC1	TBC1D20	NUMB	PLCB2	FOLR1	DEFB125	ITGB1BP1	KRTAP5-AS1	C1QTNF3-AMACR	PMM1	KIAA1328	TSPAN9	TRPM3	TMEM203	MRPS28	ABCA6	CYCSP33	DNAJB6	MAP6	SF3B5	LRTM2	EIF2B5	CRIP1	MRPL18	NPR2	TBRG4	UBE2QL1	METTL1	SNORA74A	GJB3	ENTPD4	LINC01018	ANKRD30A	UBTF	SETD3	SHROOM2	RRP36	PLGLB1	TMOD1	MID2	GLYAT	PRSS33	HAO2	MFSD11	PITPNM2	SEPT7P9	KAT14	CSNK1D	PPIL1	MAFG	LDOC1	PRSS36	KCNJ4	RSRC2	BRF2	EPB42	RIC8B	ICMT	PRF1	MIR22HG	CEP170B	TECPR1	SRPK2	ELP5	IRS4	PSMD3	SIDT1	STOML1	DUSP6	C11orf49	ZCCHC4	RNF11	B3GNTL1	GGT7	PRPF4	PDLIM1	MRPS12	PDCD2	ZCCHC17	GJD4	SEZ6L2	MYZAP	PARP2	CACNA1D	CMAS	MKRN2	EXTL3	FOXE3	QRICH1	LINC00622	DPP10-AS1	MTX2	ARL14EP	IQCC	FDPS	PSMA4	ZNF526	RNF123	FAM114A2	GGA2	STX5	PRKCB	CCM2L	VAMP2	PPP2CA	COX7A2P2	SLC41A3	SNCA	PRDM5	FGF19	MED15	RALGAPB	NEK2	CDC34	RNFT2	KCNK4	FLOT2	KHK	IL23R	BRSK2	STRIP2	WASIR2	USP46	RPUSD4	ABI1	FAM19A5	RFPL3S	PLD3	CXCL9	ATP5C1	MGAT3	GRINA	GINS2	CABIN1	CCDC148-AS1	LINC01647	POLR3A	TRABD2A	FOXP3	ANKLE2	KDM7A	POLR1C	SPA17	PHKB	TMEM72-AS1	NUTM2G	ETF1P1	CYSLTR1	SLC17A9	REXO1	SLC30A5	CHST13	KCNMB2	NUS1P3	RNF41	LRRC73	IGFL2	ETHE1	GTF3C2	RAB1A	ARL6	MRPL14	STX1A	SYT16	NIPSNAP1	ATP2B2	PSMB5	AP3B2	MEF2D	TOM1L1	RASAL1	KCNK16	CUL3	PORCN	DENND4A	ZNF542P	LINC00555	TMEM164	ARL5A	VPS29	ZSCAN25	BCRP2	UTP11	MPZ	SIPA1L2	GOT2P1	GALNS	ITK	CNTN5	DUSP14	GPR137C	LYST	NUP50-AS1	CCNE1	CCDC144NL-AS1	MTUS2	GBA2	DPCD	ANKLE1	C12orf54	PYCRL	PSMB7	SLC25A12	VIP	LINC00623	DPY19L1P2	OSGIN2	VAMP7	ZNF335	COX7A2	SAMM50	FBXO44	FAM49A	HCFC1	VSTM2A-OT1	CYB5R4	PES1	NEK10	CLSTN1	SLC6A15	PAFAH1B1	KIFAP3	PIGO	TFIP11	SEMA5B	ZNF207	DPP10	NCBP1	GDPD1	ATP2B4	ZNF749	WDR77	FAXC	MYH10	ADK	MCHR2	CNNM1	ATP8B4	TSC2	ACTR3C	CNTNAP2	YWHAZ	ANKRD34C	GPR137	NOLC1	DOCK3	CALM1	SMIM11B	C1orf216	RAB3A	ACOT7	NCK1	TRAP1	HPCA	PPP1R2P3	SH2B3	C10orf88	TOMM70	TTLL2	CNR2	MMADHC	MIF	SUSD1	ATXN7L3B	APBB1	EIF6	ERCC6	RAI1	TEX12	FSCN3	CTXN1	GTF2B	MRPL37	OR1J4	KLHL11	YWHAB	ENC1	RARB	RNF4	AFM	MAP3K7	CFL1	TRAPPC9	FDPSP5	RAD51D	ARNTL	SPRR2C	EIF4E2	PTPRT	SYP	VPS13A	BAX	MINK1	APTX	ZBTB45	NIPA2	FAM92A	CAPZB	BBS12	RWDD2A	ERICH3	SREBF2	PTPRN2	LINC01093	SORBS2	YDJC	VN1R1	CGREF1	SLC32A1	ZFAND2A	ITGA9	PANX1	RASGRF1	PUS10	ZC3H15	RIMKLA	EXOC5P1	TBL2	KCNA4	FAM212B	OIT3	PIGS	HOMER1	UBE2Z	RAB40AL	NCAM2	EFNA5	KCNQ4	PRR22	CEP41	DCAF11	NRSN2	ZCCHC12	PPP2R2C	PITPNA	DCTN1	ETV5	KCTD16	TMEM221	COG5																																																																																																																																																																																																																																																																																																																																																																																																																																																																																																																																																																																																																																																																																																																																																																																																																																																																																																																																																																																																																																																																																																																																																																																																																																																																																																																																																																																																																																																																																																																																																																																																																																																																																																																																																																																																																																																																																																																																																																																																																																																																																																																																																																																																																																																																																																																																																																																																																																																																																																																																																																																																																																																																																																																																																																																																													
M7_t:Immune response and defense response	Transcriptome (384 genes)	STAT1	MX1	TGM2	DDIT3	HLA-E	BTN3A3	VSIR	BTG2	SQSTM1	GADD45B	SLC2A1	HLA-C	SMIM3	ARHGDIB	TXNRD1	SLCO4A1	SRGN	TRIM69	MIR6891	PYGL	IFITM3	PLEK	SNORD73B	SESN2	INPP5D	IFITM2	BATF	CD300A	GADD45A	TPT1	SLCO2B1	RAB32	HLA-F	KCNE4	ZFP36	BOLA2B	CEBPD	NUPR1	GBP2	EHD4	UPP1	BST2	ICAM2	FOXF1	LINC01094	SDF2L1	IL1RL1	IFITM1	CD53	OSGIN1	IFIT3	HIST1H2BH	ADAM28	ANGPT2	RPL22L1	TIFA	RRM2	MIR6759	IGFBP3	SAT1	C3AR1	RNASET2	STAB1	B2M	ITGA5	IL1R1	VSIG4	AKNA	POC1B-AS1	APOL6	BRI3	IFI6	FCGBP	RHBDF2	LAPTM5	MIR1182	FCGR2C	PSMB9	HMGA1	PLCG2	UHRF1	TNFRSF12A	BCL3	CTSC	CNIH4	NAMPTP1	SAMHD1	RIT1	PIK3AP1	HLA-G	LGALS9	PROSER3	CSF1	ZC3H10	C1QB	IFI44	SELL	TGFBR2	SIGLEC1	APOC4-APOC2	PTX3	RGS19	LST1	SLC2A5	TNFRSF1A	TRIM25	PLAUR	IRF1	SFRP5	SAMSN1	FGR	BCL2A1	TFEC	RABGGTB	CD4	TRIP10	DDX60L	OASL	IL15RA	GPSM3	GPR183	SSR4	FYB	RGS18	RPS10P5	FAAP20	C1QC	PFN1	IGSF6	PRRG4	PECAM1	TYROBP	TREM2	BLNK	GIMAP2	RNF185	IL4R	PLSCR1	AIF1	FCGR1CP	PLP2	EMP1	CCL2	GPR4	AIFM2	MX2	VNN2	TMSB4XP8	LILRA2	HIST1H3H	FSTL3	RBM38	CNPY3	GBP1P1	HSF1	LAT2	FAM129A	GEM	TMIGD3	LIMS1	ASF1B	CDH5	CD63	RAB20	NFKBIA	ADM	MMP14	PSME2P2	SP100	LCP1	XAF1	EMP3	ACSL5	TIMELESS	TRIM22	OSMR	HCST	APBB1IP	IL18	PDLIM4	ITGAM	ARPC1B	HSPA5	CXCL16	MIR4751	SASH3	RGS1	CD180	LYZ	CCL4	FERMT3	TAP1	HAVCR2	FCGR3B	IRF8	HCLS1	CYTIP	ISG15	NFKBIZ	RNASE2	HLA-A	CD163	GBP3	BEND7	ARHGAP45	C1orf162	LY96	MS4A6A	PNP	IL1B	ATP6V0D2	ANXA2R	SIGLEC10	SERPINE1	ABI3	TNFRSF6B	GART	TRIM21	EPSTI1	TNFRSF1B	S100A11P1	S100A8	RPL23AP1	NCF4	HK2	SPHK1	YBX3	CCR1	DOCK6	RGS10	OAS1	IFIH1	CD37	PTPRC	ATP13A4-AS1	OAS3	ANXA2P2	LRRC75A-AS1	HPGDS	DLEU1	IFI35	ANGPTL4	PTPN6	LAMP3	CKLF-CMTM1	ANXA2	MYOF	PLIN2	F13A1	GRN	C3	MAFF	TIMP1	ALS2CR12	TLR2	SLC39A1	DOCK2	SHMT2	ALOX5AP	ANKRD31	RGS16	CSF2RB	CMTM7	NLRC5	SAMD9L	EDN1	DRAM1	RNASE6	C1QA	ADORA3	TMEM119	RPS7P11	MYO7B	ITGAL	LPAR5	DDX60	GBGT1	S100A11	SLC1A5	CLIC1	LINC01504	TLR7	CXCL8	OPN1SW	TLR10	HAMP	PLAC8	HCK	EIF3D	SQRDL	RPL7P52	HMOX1	SIGLEC5	USP18	MYDGF	GGT5	TSLP	PARP9	TGFBI	FTLP3	GDF15	TIPIN	RPL24P8	PYCARD	IFI44L	CSF1R	KRT82	MCM5	GBP1	UBALD2	SPOCD1	RPL7P9	PARP14	PLA1A	TUBB6	DOCK11	PCK2	CTSS	IFI16	RAB39A	HLA-J	GBE1	SRPX	PSME1	SERF2	GPR34	SERPINA1	HERC5	CD14	TLCD2	AGTRAP	S100A9	NUP210L	FPR1	CXCL10	VAMP8	GMFG	CD44	FOSL1P1	CYBB	TRIM6-TRIM34	ITGB2	MS4A7	S100A12	NMI	RAC2	RPL24P4	RSAD2	SPSB2	TMPRSS6	FGD2	DTX3L	SLC7A7	TNFRSF10B	TLR1	EDEM2	SFN	CXCL2	ADGRL4	RPS27AP16	CANT1	TBX19	VASP	C4B	TEX28P2	HPSE	SYK	NAPSB	NINJ1	SERPINA3	CYBA	MILR1	SOAT1	FPR2	LY86	UCP2	FCER1G	MNDA	IRF7	SPAAR	LAP3	HILPDA	DSE	PSMB8																																																																																																																																																																																																																																																																																																																																																																																																																																																																																																																																																																																																																																																																																																																																																																																																																																																																																																																																																																																																																																																																																																																																																																																																																																																																																																																																																																																																																																																																																																																																																																																																																																																																																																																																																																																																																																																																																																																																																																																																																																																																																																																																																																																																																																																																																																																																																																																																																																																																																																																																																																																																																																																																																																																																																																																																																																																																																																																																																																																																																																																																																																																																																																																																																																																																																																																																																																																																																																																																																																																																																																																																																																																																																																																																																																																																																																																																																																																																																																																																																																																																																																																																																																																																																																																																																																																																																																																																																																																																																																																																																																																																																																																																																																																																																																																																																																																																																																																																																																																																																																																																																																																																																																																																																																																																																																																																																																																																																																																																																																																																																																																																																																																																																																																																																																																																																																																																																																																																																																																																																																																																																																																																																																																																																																																																																																																																																																																																																																																																																																																																																																																																																																																																																																																																																																																																																																																																																																																																																																																																																																																																																																																																																																																																																																																																																																																																																																																																																																																																																																																																																																																																																																																																																																			
M8_t:Immune response and leukocyte activation	Transcriptome (7779 genes)	IVNS1ABP	CCT5	CBX4	ZNF672	STC1	BMP2	PGAP2	YWHAQ	TMEFF2	HACD1	DPH5	KRBA2	FSCN1	XPO1	KDM5D	AP3M1	NUP62	MORN3	TFG	HM13	BCS1L	TTLL7	PPP1CC	NLGN3	LINC00998	PTPRJ	ATP13A1	EIF4EBP1	PPP2CB	ZNHIT1	F2R	PAG1	PIRT	CENPE	BARD1	TRNAU1AP	FZD2	TSR3	EDEM3	SLITRK6	TMEM161A	CENPU	NXPH3	SGTA	PSMA5	LMAN2L	MTFP1	HACD3	CEP170P1	DCAF15	CPVL	OST4	SNORA16A	OSTC	CCDC117	NPY	BIRC2	IQCF1	RAE1	RBMY2FP	LRRC3	HYAL3	RNASEH2A	NUFIP2	OCM2	OPRK1	OR2S2	SEMG2	EXOC2	PLK1	ABHD3	DAB2	DDX21	CA5BP1	TARBP2	CRHBP	TEX261	C9orf135	POLR3GL	C4orf19	PMF1	SLITRK2	MS4A8	NRTN	RCC1	C10orf82	CAP1	NUSAP1	NOA1	VLDLR	ODF1	CCDC171	XRN2	TUBB4BP7	LYPLA2P1	CD93	HCRTR2	MMEL1	GLA	ZNF615	SLC22A2	RASGEF1B	IKBKB	UFD1L	BFSP1	CENPX	WFIKKN2	TSGA10IP	SNX31	PACS2	DNAJC22	DDX3Y	CACNG4	P4HA2	HCRTR1	PREB	APOB	LINC01004	TMEM199	ZNF764	FOXP2	TMEM43	KPTN	SCUBE2	LSM3	PDPN	ZNF439	SLC25A19	MMP15	OIP5	TOP3A	MTHFD2	GLYATL1	LBX1	KIF20A	EMC8	SLC16A1-AS1	SERPINH1	BTF3L4P2	PCOLCE	RIPK2	SPATA6L	WRAP53	TMEM5	MYNN	MIR503HG	NOP10	SPRY1	KRT18	DGKK	FASTKD1	SEMA4B	FOXR1	RRAGB	USH1G	NOS2	PDIA6	MFAP2	ZNF197	ZNF862	ZNF417	DACT3	STX10	MOGS	RAMP3	TMEM128	TPX2	PRKD2	PUM3	ZNF350	EIF1B-AS1	SARNP	TUBB8P2	PTGIR	PPP2R2D	ASIC5	ADCK1	MYO1H	NANOS3	ECHDC3	RPL23AP88	TMEM51	SGCZ	LSAMP-AS1	WDFY1	BOLA1	TRAIP	ARRDC4	LAMC3	UGT2B15	MCM3	LYN	TEKT2	COL18A1-AS1	MAN2B1	ARHGAP10	C1QTNF2	RPS4XP3	RBFA	TRIM7	PDZK1P1	NAMPT	MFAP3	HUS1B	GPX8	LINC01355	PDCD11	RPL26P37	B3GAT3	UTP20	ZNF674-AS1	ZZEF1	AREG	PLEKHG2	PCDHA2	CTCF	GCG	NCAPG	GEMIN5	SLC43A3	CCDC97	AIM1L	PYGB	HS3ST2	KLHL5	HSFX2	OR5G1P	KRT33B	TXLNGY	TMEM69	MGAM	NUDCD1	CHP2	ABCA17P	TBCEL	BPIFB4	URB2	ATXN7L2	JAKMIP2	ZC3H7A	RUBCNL	CLPP	CYTH2	TSC22D2	DRAM2	TTC23	SAGE1	PPP1CA	LALBA	LINC00561	TMEM216	PCDH12	ADAM29	LGI4	KIF15	KLRG1	PPP4R3B	DDX54	GMEB1	THAP8	SUN5	SLC35F6	NUP214	MYBL1	ZDHHC18	B3GAT3P1	EGFLAM	CUX1	NRF1	PRSS50	CFAP54	CLDN2	ZNF783	ERGIC3	MVD	PEX10	ADCK2	FABP4	BCL9L	RNF139	APOC1P1	MIER2	FAM155B	MEPE	SALL4	GRIK4	SHC2	EDC4	OR10D1P	COQ7	VEGFC	POLD1	TBX21	PXMP4	CCDC80	KIR2DL3	ORAI1	SNRPD3	COX10-AS1	LGMN	RNPC3	FAM171B	LINC01098	ZNF586	DIRAS3	ZNF663P	CNBD2	TPGS1	SEC61G	ERGIC1	GUCA1C	FAM46A	UBE2C	C1orf116	ZNF710	ELL2P3	LRP5	ZC3HAV1	SP6	TTN	CCDC94	HIST1H4C	PIGC	RNF5P1	OTULIN	FBXW8	SLC25A34	HPX	CFAP46	AMER1	LINC00324	PNRC2	PRSS30P	UNC13D	RNU6-913P	SERPINC1	BANP	LAMB2	TTLL6	TMEM100	SMIM21	MICD	SHISA7	HLA-DPB2	TMEM234	WLS	BUD31	ACOX3	DCDC2	THG1L	CHRNA5	LY6G5C	BMP8B	ZNF669	MKRN3	FAM111A	GINS3	RPS14	RGS22	HAS2	RPS17P5	ZNF436-AS1	MYRFL	UBE2H	PI3	HGFAC	PLG	PPDPF	NSD1	MYLK-AS1	SPERT	RALGAPA1P1	CEP128	RPS3AP5	UROC1	SPACA7	CRYBB2P1	GRAP2	FSIP1	MRPL43	CDPF1	SCAMP4	ATF4P3	NOP58	CROCCP2	BNIP1	INTS7	P4HB	CPE	TSPAN11	PLEKHG4B	PARD6G-AS1	SLC36A1	MORC4	SPECC1L-ADORA2A	ZNF778	LARP6	ZNF678	DEFB1	TM9SF1	GLYCTK-AS1	KRT8P3	ATF6	NBPF1	TSG101	LEMD1	OR2M4	TRAV12-1	SELENON	LINC00920	BCORP1	ZNF396	LINC00504	TCEAL9	CD58	CENPM	SOX3	GPR61	MED20	CROT	POM121	JPX	SYNPR	CROCCP3	CC2D2B	FAM83A	GTF3C2-AS1	SMAD7	UBD	BRF1	AGBL3	ODF2	WDR90	C16orf74	MAPK15	ZNF32	MIR6848	RABAC1	HMGXB3	CNIH3	MGAT4EP	CORT	DNAJB11	POLE4	C2orf50	ZNF317	ZDHHC23	ZNF213-AS1	RAB40A	KDR	JARID2	TPP2	HECW2	C22orf15	SNTN	UPK3BP1	CCT6A	ZNF266	TOP1MT	MMP1	HIST1H4K	CTDSPL2	SFT2D3	ZNF419	COLCA1	GDF9	DTWD2	DDB2	TRPC5	TNNI1	CALU	DOLPP1	MIR5195	CLPX	CD5	MYH13	KCTD20	ZNF408	LINC00238	ALS2CR11	MIR3685	TP53	ITLN1	FABP3	SLC7A9	SULT1A1	WWP1	POLR2B	AP1M2	ZNF250	SLC5A3	LINC00511	COX10	ARPC4	FBXL6	USP21	SPIN2A	BCL9	LINC00472	FAM155A-IT1	PIM2	CARD8-AS1	TRAPPC8	GSTCD	POFUT2	POU4F2	KRT33A	LINC00632	ARSD	HYI-AS1	ZBED5	FUOM	ZNF415	LIMD2	PRKX	WDR83	KRTAP10-11	PKIA-AS1	APOC1	ERF	ACKR2	DAXX	RBM46	BRPF1	TCTN2	MST1P2	SNHG8	ILF2	MIR3152	CCSER1	LILRP2	MZF1-AS1	S100A7A	ATP7A	LINC00886	PSPC1	PCDHGC4	NR1H4	LINC01301	USP13	TRIM32	ADSL	LINC00167	ZNF501	F11R	PROSER1	RBBP9	AXIN1	PRKRA	VAV3	ZNF385C	MYD88	SPPL2B	SNRNP48	ZNF529	METTL9	ACIN1	WNT10A	WDSUB1	PRMT1	CFAP58	SLC25A5-AS1	KRTAP4-8	SOST	GSPT2	SH2D3A	MIR3945HG	TAS2R15P	FAM104B	IBA57	GBP5	HCG4P3	ZNF814	TRIML2	DERL2	MGAT5	TNRC18P3	SCGB1C2	CTU2	CHRNA4	MC5R	COTL1	RPL3	FAN1	C17orf47	CCDC155	PPP5C	FAM215A	CCDC62	LINC01619	TXNDC5	KCNK17	C9orf66	RPL7AP71	ZNF625-ZNF20	KHDRBS3	YLPM1	CARD18	DLK2	PIP5KL1	NPHP1	ZNF354B	PDXDC1	LONRF1	DOT1L	NAA10	ZC3H13	BCL2L12	RABEP2	ZNF813	ANKRD55	NLE1	FAM229A	ZDHHC7	PCSK7	MED25	ARFGEF1	PHYHD1	GABRQ	LINC00189	KCNJ12	ZNF341	ZNF33B	SLC30A6	ZNF653	BRAT1	PALM3	LAMC2	TFRC	CAND1	C1orf158	INS-IGF2	TUSC1	CFAP47	DLG5-AS1	LRRN4	AHCTF1	EIF1AY	PCA3	SLC25A53	XPOT	ZSCAN4	FAM71F1	TAF7L	OXTR	KIF23	WNT16	FCMR	TNFSF15	BTN1A1	TMEM75	C2orf70	COL5A1	ASPN	NPAP1	ATXN3L	ZNF610	NRP1	NOXRED1	ATP10D	ANAPC4	ULK4	BHLHE23	SORCS2	LRRC27	SOX5P1	APTR	SMG8	UBA1	OR4F8P	ALKAL2	MRPS21	CLRN1-AS1	CLIC1P1	PFN4	LINC01267	KRTAP3-3	FARS2	KDELC2	LCN6	MIOX	PTGER4P3	KISS1R	SSRP1	G2E3	PGPEP1	RWDD4	ZDHHC15	PDSS2	PRR30	C16orf92	TG	LINC01088	CIDECP	BTNL8	MRPL44	NXT1	U2AF2	CSTF2	IL26	ZNF322	ADAMTS13	ULBP1	CDH23	AARS2	RCVRN	LINC01442	HSPA14	C8orf37	SERPINB10	GSC2	TBX5-AS1	RNF166	CHCHD3	CLRN1	TMEM91	ADIRF-AS1	LYZL6	IRF6	LINC00856	ZNF85	NUDT9P1	TKTL1	TEX22	THRAP3	DHRSX	FBXO10	SLFNL1	ACE	GRTP1-AS1	THAP2	TDRKH-AS1	ZNF114	DYNC1I1	PRORSD1P	ACAD8	YIF1B	CCNB2	ZNF581	SMIM10L1	LINC01588	ZBTB43	SPRED1	TFAP2E	RPPH1	ZNF600	BTF3L4	LMNB2	TCAF2	RPS3AP6	KIF22	SCYL3	ADCY10	PAPD7	POLR3E	VDAC1P8	PODXL	COL2A1	OR2K2	YIPF3	ENKD1	GALK2	ACTRT3	EIF3FP3	PRPF4B	SIX3-AS1	SLC20A2	SRCIN1	SMG1P5	CCDC57	TCF24	KIAA1683	LINC01342	PTCHD4	UBQLN1	PDCD1	DDX20	PCDHA6	IMPG2	SAXO2	ZNF318	RPL27AP	LINC01293	NCAPH	OR4C1P	ZNF609	IL1RAPL2	SLC25A15	CLEC2D	ZNF449	LINC01208	PPIC	ESPL1	IGKV1D-17	MMP7	TTC33	LINC01085	BCL2L15	RNU7-1	RDM1	DRC7	USPL1	SPTSSA	DRICH1	LRRC8C	PKP4-AS1	ITPRIPL1	HIST1H2AE	DHX8	HNRNPA3P5	LRR1	LINC00521	NPPA	LINC01103	VSIG10L	RNGTT	IL1RAP	LINC00867	CST9	VPS51	LOX	BORCS7	ZNF18	LGSN	AJUBA	SERPINA12	GUCY2C	PAX2	TPTE	ERH	RPL39L	PCAT6	ZNF585B	VN1R3	GRK7	LINC01153	LINC00523	ZNF136	ZSCAN26	CHMP6	GCDH	TRPM5	HS6ST1P1	WDR19	ACPT	ASCC3	PDGFD	PNPLA1	PPARG	LINC01737	OR51I1	HES1	NAAA	CLIC5	RPS20P22	MRGBP	ZNF675	LINC00282	ACD	EPHA1-AS1	KIF18A	SLC26A6	FFAR4	HNRNPA1	ZNF616	COX20P1	RBMX2	NDST1	ALG13	WASHC3	TRIM6	OTUD4P1	ZNF668	LINC02148	AMPD1	NPC1L1	CCRL2	GOLPH3	PLEKHF2	MIR17HG	MTND2P39	ZNF579	RLN3	DUSP13	OR2B6	MICB	MIER3	CDKN2B-AS1	TRBC2	VCAM1	BLK	CCDC137	RRS1-AS1	RNF212B	STARD6	GLOD5	ZBTB40	RSBN1L	ARR3	GEMIN2	ZNF497	PGD	ACTA1	LINC00865	ZNF26	ACACB	ZNF763	LINC01581	FCRLA	CIART	NFE2	LINC01115	ZNF781	AZI2	CTR9	TMEM57	C9orf172	ZNF826P	GLOD4	CMPK1	RHOV	LINC00896	LYVE1	CMTM6	RPP30	C5orf66	TOR2A	SYCE2	PSENEN	HS3ST4	FOXCUT	NXF2B	CRABP2	SERPINB13	HEATR1	KCNH6	TGIF2	AWAT1	LINC01097	LZTR1	PQLC2L	UBE2U	MIP	ACY1	EEF2K	LINC01653	PTPN23	IL20RA	ZNF703	TBCD	NOTCH4	LPA	TRIM47	RCCD1	SH3GL1	TCAP	ZBTB12	XYLB	DEC_1	ZKSCAN4	PRR16	ERN1	MPZL2	ZNRD1	LRRC66	DNAAF3	ANKAR	MRAP	KIF20B	ZBTB48	ZNF233	A1CF	CCDC169-SOHLH2	SH3RF3-AS1	ZKSCAN2	C6orf163	NAGK	LINC01121	SIGLEC16	MARK2	APOA1	ANO6	HIST1H2AG	RWDD1	ZNF876P	KLHL17	KARS	ZNF257	LINC02126	ZNF43	LINC00319	CTNNB1	OR2J3	SNORA17B	FTOP1	TUBA3C	TNFAIP1	GNMT	IFNA17	MIR6768	LINC00824	ADGRG3	HIST1H3C	UGGT2	EIF5A	RIPK3	RAVER1	ADGRG4	CNGB3	LINC01365	DOPEY2	ACAD10	ZNF37A	UBE2L6	DNAJA1P4	MAP1LC3C	CFAP57	UBE2R2	RAD23B	SLC25A39	TRAV24	CAPN12	SMAD2	PEMT	CEACAM3	PCNAP3	INSL5	CD80	WISP1-OT1	PTPRE	NEUROG3	ZPLD1	SH3BP5L	NSDHL	A1BG	TSPY9P	RN7SKP150	C8orf17	LINC02011	RTP5	RPA4	FUT9	RPL23AP82	XKR8	CCDC180	S1PR4	CPEB1-AS1	SULT2A1	MTR	C1orf56	TRDV3	LYL1	FAM129C	RFNG	COIL	QTRT2	C10orf91	SIM1	TECTA	ERP44	C12orf77	TEP1	TBX18-AS1	MYH1	THAP1	TRIM4	TPRG1	ZNF93	GKN2	PPT2	PROCA1	GLTSCR1	SCGB3A2	FBXO17	C20orf197	TMEM167A	TAF5L	SYCP2L	NDST2	MAS1L	THAP9-AS1	SNHG14	FGF16	HAP1	HAUS5	ADAMTSL5	OR1D5	WDR48	CNTFR	ALOX15	DYM	FHL3	ACOT11	HOXA11	ASCL5	SERPINA10	SMIM8	ZBED1	ANKRD33	CCT8	NXNL2	CTAGE1	WIPF3	TAS2R41	IAH1	COX18	POT1-AS1	ZNF112	CALML5	ARHGEF7-AS2	NUFIP1	UNK	HGH1	KRT10	LINC01777	MUC20	USP35	HRC	CAPS	C17orf100	RBM12B-AS1	RBBP4P1	VPS41	SPZ1	SPATC1	SPPL2A	BZW1P2	POMK	BAG6	C20orf78	ZNF174	PEX11G	DSPP	MARCH6	DPY19L2P2	ERICH3-AS1	LIFR-AS1	FRMPD3	RFX2	INTS6	MALRD1	LINC01122	C6orf99	TPBGL	GJA3	KHDRBS2	PLCD4	AP4B1	IL17F	HNRNPA1P37	LILRB1	KCNJ5	NOP56	MED15P9	WNT1	RRAD	LIN37	RNF207	MMP17	ARSE	ZNF41	DDOST	XRCC4	INGX	SYNE4	PCSK9	SPRR1B	MAPK14	EIF4BP7	TMEM31	SLC6A16	TMEM150A	KRTAP4-11	TMCO1	COLEC10	DBH-AS1	SDPR	TM4SF4	PCAT19	PDILT	CXCL1	NFE4	TCP11L2	EN1	SLC10A7	ATP1B3	LINC02175	CACNA1H	SCARB1	LINC00680	RFX6	RGS2	KDM6B	CD84	FAM45A	CDC42EP5	FAM72D	MXD1	GLRX3	ESRP2	FSIP2	TRPV4	MFSD14A	TAS2R39	MKNK2	HIST1H3B	COMMD3	GADD45G	GALM	ASIC4	LINC00305	TAF9B	LINC00944	MIR663AHG	MIR214	CTSLP8	SYCP2	RNF39	TRAPPC2	LINC00572	RFC4	DAZ4	UHRF2	NLRP8	MAPK1IP1L	GMDS	CDCA8	LINC01844	HELZ	KRT34	SPATA33	MIPOL1	ASCL2	PHF20	NDUFA6-AS1	TMEM191B	TAF1A	CCDC144A	LCE2B	GTF2A1L	RELB	CHMP2B	IL12B	HMCN1	LILRA5	NODAL	CIDEC	HIPK4	AP1G1	ENTHD1	MORC2	IDUA	DMD	MACROD1	HDAC4	CCL20	LAMA3	EIF2A	CSNK2A3	C9orf50	RPL10P17	ZBTB14	CMTM1	SLF1	SLC5A8	VN1R5	PTPN18	JCHAIN	CD3E	C2orf72	SI	USP37	RNU6-172P	JADE1	P3H1	CACTIN	TGM3	GMPSP1	C9orf57	PSG5	PLCH1	GAL3ST2	MCOLN3	NAA11	OSBPL5	EIF3J-AS1	SIAH2	SLC16A11	DCTD	LINC00174	FAM50A	DAPK1	LINC01224	ASB4	GP6	ADPRM	GPR89B	GAL3ST4	TCEA1P4	ABCC2	SHKBP1	TLL1	CCDC7	TKTL2	DYRK1B	TTI1	CHKB-AS1	IGKV1OR9-2	HERC4	PGK2	PDSS1	LINC00905	XIRP2	UNKL	MAGEA5	MB	LINC00997	ZC3H12D	KPNB1	ISG20L2	FAM163A	GTF2E2	MXD3	SIN3B	ZFYVE1	SLC25A41	HOXC4	AZIN2	POC1A	TEPP	ORMDL3	OGFRL1	ARMC3	KHDRBS1	SPINK6	CHAT	MRGPRX3	HOXB3	ELOA	MPP6	POM121L12	CHRM5	USP28	CLEC16A	LINC01782	C1R	H2BFM	SKA2P1	LINC01341	ZBTB25	INHBE	DISC1	LMO7DN	LENEP	IKZF3	CFAP157	HNRNPCP3	C4orf17	SLC35E4	EGFLAM-AS2	TIMM22	MS4A3	RNU2-52P	LSMEM1	REG1A	KCNF1	FAM105A	ARHGAP28	STPG2	PSORS1C1	PCDHGB7	BTF3P13	ATXN2L	ANKRD60	ALKBH7	C17orf99	CCL18	MAGOH	SERPINB12	C5AR2	SLC14A2-AS1	EDDM3A	RAP2A	HYAL2	PRPF38B	CDKN2B	LYSMD4	EXT2	KLK4	HIST1H4B	ZSCAN1	TMEM175	IPPK	NUCKS1	LINC00240	SLC13A1	SAMD9	RPP25	SKIDA1	KRT72	HSD3BP1	RPL10L	OPN5	IL15	LINC00877	MCUR1	GAS8-AS1	SAAL1	INTS6P1	KLK15	DHX33	KLHL30-AS1	OTP	REC114	IGSF9	PIK3CD-AS2	MINPP1	TRDMT1	OR6B1	DROSHA	SLC26A4	NKD1	SFTA1P	TUBB1	APH1A	MYL7	PLK5	SLC25A31	TCF3	HIST1H1D	LINC00923	PIK3IP1-AS1	STRA6	SERPINB11	SPATA31E1	LINC01927	ZXDC	ASB14	KRTAP2-2	IFI27L1	KIAA1143	EEF1A1P42	ATG4A	BAG2	SLC5A5	DDX12P	PCDHB4	RPL32P3	IGFBP1	ZNF208	LINC00564	C12orf42	BPI	FAM208A	BTLA	KRTAP4-6	RGL2	KCTD21	SCT	LINC02003	WNT8A	MCRS1	GRID1	MBD3L1	FRRS1	HEATR5B	ZNF264	OR2AD1P	DNAH12	RNF19A	STK4	DHDDS	RPARP-AS1	C18orf12	CPA1	PHF12	LINC01362	HELB	SERPIND1	EIF2AK2	AIG1	TMED3	ITGA7	SPATA31A7	RN7SKP115	ADH4	ITGB1BP2	SLC23A3	PROK1	MSH5-SAPCD1	SP5	MVK	CDH15	HTN3	LINC01206	GALR1	TRMT12	TMEM67	SLC7A1	PNKP	KIRREL2	INVS	BMS1P1	HCAR1	NCL	GPC3	MKI67	NOTUM	ITIH6	LINC02078	TMEM30B	ENTPD7	MUSK	ZNF33A	SAR1A	GPATCH2	GCN1	HOXB6	ABCE1	LINC01538	ELMO2	APP	GCKR	MCF2L-AS1	TNPO3	C6orf118	NFIL3	SIX1	PPY	THNSL2	TLR3	OPN1MW3	MYL2	ZGLP1	GDPD2	FUS	ORAI3	BISPR	ITPR3	SMAGP	HSPB9	MSH3	RBM12B	TRIM61	MIR935	NCKAP5L	TBX6	SMCO4	EML1	ZNF792	PLCXD1	OCLM	PRPH	LINC01428	LMX1B	SOHLH2	TMEM138	POU4F3	BARHL1	MED17	CWC27	ASB16	SLC40A1	TSSC4	FAM170B	C2orf54	KRT12	CBLN2	ZMYM3	ADAMDEC1	TNFAIP3	DIRC1	CHUK	EPYC	LAMTOR2	TBKBP1	PLEKHA8P1	SHISA3	MIR30C2	LINC01970	KDELR1	LKAAEAR1	C17orf80	SPOP	MAFG-AS1	TIGD5	PINK1-AS	LINC01133	CPO	CLSTN2-AS1	IL22RA1	BPIFB9P	TMEM225	CPXM1	CLDN9	KRT74	TMEM8A	LINC02180	CRYBB2	MYH16	FOXE1	PQLC3	GLIS3-AS1	ZBED6CL	KRTAP1-3	HMGB3P30	PSPHP1	SUCLA2-AS1	WDR27	C7orf33	LINC02150	TRMT10A	IL21	KIR3DL1	CREG1	DYNLL1P3	LEF1	ZNF286A	STK33	NAALAD2	MDGA1	SLC16A8	DSG4	ZNF516	CNN2P10	XKRX	GPR84	LINC00221	DAOA-AS1	LINC01490	PPP1R18	CNTD2	UBE2D1	HPR	CFAP65	TUSC5	MMP3	HSPB1	SLC52A1	LDLRAD4-AS1	PTCH2	CHRM4	PCDHGA11	CASP14	RCC1L	SNX29P2	ANKRD27	C15orf54	PRTG	CNOT10	WBP1LP2	IL6	RAB4B-EGLN2	GPR32	DEFT1P2	ZP2	B4GALNT3	PROC	ENPP3	MCRIP2	LMX1A	LINC00880	KCNA7	C1orf168	ESM1	ADAMTS5	VASN	SGO1-AS1	GJB2	LINC00671	HPSE2	TOB1-AS1	LAMB4	LINC00662	ULBP3	CETP	LPCAT3	GOLGA8Q	CNKSR1	CASP8	CXCL12	RASA4DP	FSCN2	P3H3	DDX31	LFNG	CXCR1	LINC00626	E2F2	KRT23	LRRC14	ZNF660	CHD8	SSU72P8	NKAIN3	TUBAL3	TUBGCP3	PYY2	GPRC6A	CFAP126	WFDC6	CINP	IKBIP	LANCL3	PARD6G	APLN	ZNF592	PLIN5	CES2	GUF1	EFNA4	ZNF182	SCP2D1	PSKH2	NTN4	DNAH3	ZNF512	TXN2	FXYD6	OR5H3P	FREM1	AQP2	SEC63	NFKBID	WDR63	MAP3K4	LPP-AS2	C19orf45	CDON	CYP2U1	TREM1	CCR4	CYP1B1-AS1	GLB1L	B3GALT2	AP1S3	TMEM104	SERINC2	NT5C	EXOC8	C5orf58	ADH1A	ANKRD30BP2	STK16	MDFI	C9	CCNJL	MINDY4	USP46-AS1	UQCC3	TREML4	THUMPD3-AS1	GAGE1	MOV10	PRG3	DEFB105B	NKG7	PERM1	HOXD3	SMARCE1P2	ARHGEF2	HCG27	KRTDAP	TMEM241	ZNF628	PCAT18	ZNF555	FENDRR	VAC14	OR1F2P	ST20-MTHFS	ABHD16B	ZNF613	CPN2	TAL2	CCNT2-AS1	SPATA9	PDE10A	CHAD	DUTP1	GP1BA	TBC1D29	BCL10	ATG2A	ZNF420	GRID1-AS1	IAPP	RELL1	PIKFYVE	FBXO5	KLHL7	CFAP99	GRM6	CFAP69	ZBED4	RNASEH1-AS1	COL6A1	SOCS1	TBX10	CD160	NF1	IBSP	ABCC9	ABCC6P1	RAPGEF1	ZNF487	TRIM65	VPS13B	LILRA4	ZNF528	CRLF3	LINC00852	SHCBP1L	EYA1	COL4A6	PAGE1	GORASP1	DDIAS	GRB7	HSP90AB1	KLRF1	AQP6	PRKAR1AP1	LINC01847	TMCO5B	CCDC37-AS1	CFAP53	AXDND1	POU3F1	EPPK1	RPS11P1	APCDD1L-AS1	ANO7	CHL1-AS1	LOH12CR2	GPR55	LINC02210	TRAV34	KRTAP19-1	DOCK8	FASN	DES	TRPA1	BOLA3-AS1	ZFAND6P1	VWCE	CDK1	CCDC172	EIF4E	TMEM265	LINC00459	LARS	MORC2-AS1	FXYD6-FXYD2	PWRN1	ARMC7	IGHV4-61	MDFIC	SLC28A2	ZNF530	SLC6A3	POU2F3	CFHR4	ZNF804B	NEURL3	PPP1R15A	XAGE1B	CCDC84	OR2C1	METTL4	FBXW12	BAK1	C3orf36	NEUROD1	WEE1	ZNF416	GNAT2	UPK1B	ANO2	ZG16B	P2RY10	DEFB129	TXK	FNIP2	TCEANC	AOX1	TRAV40	CD300LG	FKBP7	NANOS2	PBX2P1	CCDC125	NPEPPS	HOXC9	DAP3	SSX6	POM121L9P	ZNRF4	MAPK8IP1	SIRT1	SMIM2-AS1	MC1R	CAV3	CCNA2	MPO	AR	SLC25A43	MFSD6L	EEFSEC	FETUB	TCF19	UPK3B	OR1Q1	NR2F2-AS1	TMEM143	UGCG	IRGM	KCP	FAM200A	MAGEA1	CHRM2	LINC00612	SLC22A14	FER1L5	POU4F1	PRR26	KBTBD2	ZNF594	ATP11A-AS1	IRAK4	NPBWR1	ARMC6	DNAJC17	LINC01770	CRNN	LINC01006	LAIR1	C20orf85	RABEP1	GPR35	UMPS	LINC01800	GK3P	S1PR3	PIWIL4	ANKRD24	PRAC1	ALAS2	PDCL2	VWA8-AS1	SRD5A3	CHPT1	THAP7-AS1	SLC6A5	RPE65	ZBTB49	KRT13	PABPC5	FBXL12	TMEM9B	ASGR1	PRG2	PNLIPRP2	PTGDR	ATP6V0E2	C11orf96	ZNF467	AP5B1	SBNO2	SLC25A35	SUGT1P1	KIR3DL2	LINC01356	CRCP	HIST1H4PS1	RIBC2	SPINT1	LEO1	RBBP4P4	IRX2	RMI2	HYI	PCDHGB5	DEFA6	TM4SF1	LINC00290	HIST1H3D	PSG9	DYDC2	C9orf40	PATJ	TSPAN32	DNAI2	AMDHD2	PVT1	DSG1	GPC4	RAB11FIP1	LINS1	IFNA4	ZNF746	PTP4A3	PPP4R3CP	DEFB123	XKR7	LINC01003	RAPSN	RPLP2P1	DNASE1L2	CD48	LINC01297	SPANXB1	RASGRP1	OR1C1	CACNG1	ZMYND8	ZNF461	POLL	SLC30A2	LRCH4	KIF11	MKNK1	TRPC7	EIF5AL1	SPAG17	BRD1	TFCP2L1	POLR3D	IGHV7-81	RPS4XP9	CST5	ZNF135	PRDM14	OR51A1P	CRIP3	LHFPL3-AS2	SRGAP3-AS2	MGAM2	NRK	KCTD13	MIR483	KNL1	SLC22A3	EI24	ZNF221	CNOT3	LHFPL1	MAMDC2-AS1	NAA16	MOGAT1	IFRD2	SMIM1	LINC01558	RAD54L	CARD10	RBM25	PRKACG	MCMDC2	MAGEL2	SRCAP	CNIH1	VKORC1L1	EGFLAM-AS4	TRAV25	SNORA68	IGHG1	SLC50A1	PIK3C3	LINC01689	CCDC169	STK32A	LINC00629	DMRTB1	F7	PROX1-AS1	RABGEF1	TRBV5-2	CRLS1	DNAJC27-AS1	ADAM30	VAT1L	METAP1D	FOXD1-AS1	LINC01649	LINC01304	TRANK1	LINC00922	SEPT14P8	MYH15	OR8B8	SOX18	GPR83	LINC00299	RFTN1P1	CYB5RL	TCN2	BPHL	CHRNB3	EFCAB3	RNF185-AS1	TCTA	GABPAP	TNXB	CA8	SYPL2	IGF2BP2-AS1	MROH8	SPATS1	GID8	TEAD4	ERAP2	KCTD14	KIAA2012	PRRG3	ATOH8	JHDM1D-AS1	ZNF280A	TES	DOK1	CMA1	MIR137HG	LINC00587	TERB2	POU5F1P3	IRAK3	WWTR1	RNU6-73P	CLEC4F	TTTY9B	FBXO38	FAM212B-AS1	LINC01750	KIAA1109	LYPD4	PLCZ1	C1orf112	DNAJC24	SLC2A6	SLC6A4	SSX8	WIPI1	BMP5	LINC00483	GLRX3P2	HILS1	STK19	LINC01535	TFAP2C	DDX19A	EPS8L3	ZNF321P	SLC43A2	HSPD1P1	SPATA32	LINC00836	ZDHHC1	TMEM237	QPCT	LTBP2	LINC01677	PSMD13	NEK8	SHANK2-AS3	POLRMTP1	DIAPH1	TBX15	NLGN4Y	SPATA31C2	LINC00843	C7orf34	RHBDD3	RHAG	LINC00092	PIH1D3	CASC6	MIR1245A	TPRKB	BSND	PINX1	CYP2S1	SLC18A2	ACTR3P2	IFNA13	CDH17	SPATA3-AS1	IGLV4-60	KRTAP4-1	GZMM	HTR4	HERC2P8	MST1R	GPLD1	MIDN	ZNF490	TEKT1	FSHB	CHRNB4	PPP1R1C	CATSPER2P1	TPTE2P1	INE1	SNORA28	APLF	HOXA7	HSF5	MAK	FZD4	TEFM	YY2	FAM71F2	PRLR	TPSB2	TRBV25-1	C5orf64	SIRPD	ZXDA	TULP1	THOC6	TRAV12-2	MAB21L2	SNORA61	WDR41	SCGB2B2	HIST1H2AB	SEC11C	NAGA	LINC01343	TSSK4	LPAL2	PRRX2-AS1	BNC1	E2F7	MEF2B	MTFR2	TDP1	TIRAP	YIPF4	ADAM33	LRRC34	KANK3	XCL2	OR2A9P	METTL21EP	KCNJ1	BLOC1S4	ALB	ABCA1	ZNF347	FNDC10	ZNF491	CYP51A1-AS1	OR2I1P	RBMXL1	KCNK13	RNF133	ENDOG	DNTT	NCF4-AS1	USP27X-AS1	TNFSF18	FAM205C	HOXA13	KRT35	KRTAP17-1	MED4	ARID5A	ARHGDIA	CFAP100	STATH	GTF2H2C	GFER	OR3A3	LINC01921	ATAD5	AEBP1	IQCF6	NARS2	LINC02123	HEATR9	NKX3-2	GOLGA7B	AQP10	PADI1	LINC01165	ZNF79	TAS2R16	TMLHE-AS1	CYP27B1	AMHR2	SLC13A4	ZSCAN20	MPZL3	PA2G4P2	DDX11L9	NUP43	RGMB-AS1	CTGF	JMJD7-PLA2G4B	MUC19	ITGB7	RYK	ACTBP9	PTPRU	CYCSP44	SPRY4-IT1	TBX20	KIF7	KIF12	IGHV3-73	RAD21-AS1	MIR3687-2	RN7SL301P	LINC01104	CSTL1	PSG1	FNDC11	ZNF277	ZNF517	TRAC	RIPK4	MEN1	L3MBTL4-AS1	IL4I1	ADD3-AS1	TC2N	PCDHB18P	REG3A	SNX18P7	STX17	FOXF2	LINC00851	RASSF7	MFSD12	LINC00954	MIR770	GON4L	RPL3P4	SIGLEC17P	PLA2G2E	TAC4	POLD3	RASSF9	POLR2M	ZNF480	IGLV9-49	FASTK	PON3	ZMAT5	MUC3A	CRCT1	MICALCL	MALT1	TMC1	VGLL2	LINC00473	ESPNL	IFFO2	GML	DAO	OTX1	AGR2	XPNPEP2	ACTA2-AS1	FAM207BP	SLURP1	RSF1	SYNE1	RNASE7	FMO1	LINC00973	SLC38A3	CUBN	EIF5AP4	L1TD1	ZNF780A	DHFRP3	ERVMER61-1	CFAP43	LINC02053	ZAN	LINC00687	ERO1B	DTD2	GPR171	TCF15	LINC00921	ATP7B	C4orf45	SERPINA7	MKS1	INPP5E	TDRD12	POLH	BTBD2	LINC01553	GUCY1B2	LRRC37A4P	THAP6	PUS3	LINC00933	TCERG1	C20orf181	PXDNL	FFAR2	LINC01281	SEC22A	CENPA	MED18	DDX27	IGKV1D-13	MARS	LINC02032	CECR7	ACTR3BP6	HSPD1	TFAP4	ATP9A	SIRT6	NOX5	PTRH1	DPP4	LINC00028	MYH4	C18orf15	ARVCF	SH2B1	NEBL-AS1	ZNF641	RHCG	SIRPG	NUTM2B-AS1	RBPMS	ASMTL-AS1	PRDM9	FBXO42	SLC35D3	PLSCR2	CYSLTR2	DLL4	MEDAG	SWSAP1	WDR86	HEXA-AS1	CADM3-AS1	RPL12P11	TNFRSF13C	RBFADN	FRG1BP	NIT2	EFCAB6	HOXA4	GOLGA2P7	LINC02218	CDKN1A	CYP11B1	RAD9B	UPK2	NUDT17	NCOA5	PKP3	EDA2R	TEX15	MSANTD1	FAM153C	MXRA8	TRIM52	FAM135B	SSSCA1-AS1	TMPRSS15	CAPZA3	GRK5	TRBC1	SPATA19	TRIM51	CEACAM5	REM2	MSI1	NPDC1	C2orf27B	LINC01734	TNP2	ZNF252P	AGXT	CCDC134	CD27	PLA2G4F	DLK1	NBPF5P	RPS29P28	CPA2	TBP	POPDC2	SGMS1-AS1	SPACA9	DEPDC4	LINC00901	CYP4F12	NAV2-AS5	TEX26	ZNF155	SIM2	CTDP1	ALKBH3-AS1	TRIP4	LINC00668	GPR82	C3orf67	LINC01943	EGOT	MIR34C	INTU	ZDHHC8P1	BAZ2A	APOF	ASNSD1	SEL1L2	PHYH	ABCD1	AZU1	CDCP1	SLC2A11	CCR8	REXO4	GDF3	XDH	KRTAP4-5	TONSL	ACKR3	ZSCAN18	PPP1R2	TRPV5	NAPRT	ZNF316	PTOV1-AS2	MMP8	TAS2R1	C9orf84	ATRIP	PPP1R13B	CALML3	LINC01282	DCST1-AS1	LINC00487	CNTROB	ZNF844	DYNC2LI1	C2CD3	ZNF227	VIM	SYNC	KRT20	TPPP2	DCSTAMP	ABL2	PRSS1	LINC01597	IGLV1-51	MAGOHB	AP5M1	ADGB	FAM83B	PDZK1IP1	OR1E2	UBE2I	ZNF646	SRY	SEMA4A	MPLKIP	TGFBR3	MLYCD	CCDC42	SCFD1	RCN2	SIGLEC11	NECTIN1	PCDHB9	CXXC1P1	NPHP3-AS1	CHRNA2	TCTE3	MIR15A	C3orf30	RCL1	SAPCD2	OVCH1-AS1	HIST1H3J	LINC00382	CORIN	GUCA2A	DUOXA1	NANOG	CTH	LRRC2-AS1	ZNF766	CDKAL1	ZBTB39	ZACN	BCAT2	SIX3	SFXN2	HMGB3P19	ADM2	PACRG-AS2	CALCA	EIF4EBP3	VPS33B	NUDT4P2	ARHGAP8	HIST1H4A	PIGQ	SLC25A30	GATA3	CDK10	CNTFR-AS1	RNF186	CARS-AS1	ITPRIPL2	LINC01863	FGA	EPN2-AS1	HMMR	CCNF	LINC02059	FRMD6-AS1	HNF4A	OXT	INPP5F	FCER1A	TMPRSS11B	RORB	FAM47C	C10orf55	TROAP	F13B	GLIS3	LINC01432	NMNAT1	ZNF132	CLDN20	APRT	ENY2	MMP28	MIR3142HG	DEFB103B	CD8B	EPX	ALPK2	HECW1-IT1	PROS1	ALYREF	GNB1L	DDX56	TRBV7-3	LINC01926	LUZP4	MIR4300HG	ZNF557	LINC01563	BCLAF1	CES1P1	TTPA	SYNPO2L	MIR3650	NEUROG2	MIR210HG	SLC29A3	TEX33	CYP2F2P	ZNF598	TSR1	LINC00266-1	CCHCR1	CCDC26	DRAIC	OR2L1P	FAM9C	EMILIN1	SRRM5	OLMALINC	LINC02204	CCDC43	MDS2	KIAA1614-AS1	DPPA2	TSPO2	HOXD11	SPTY2D1-AS1	HOXA6	CCDC181	FAM171A2	HDAC5	SUPT16H	GRPEL2	DGCR6L	KIR3DL3	SPATA8	TNMD	KIRREL3-AS2	GPR182	ADAMTS15	PHKA1-AS1	LINC01134	FAM60CP	AADAC	LILRB3	OR51E1	ADARB2-AS1	ESR1	RSU1P2	SLAMF7	RYBP	ISM2	TPM2	RHOXF1	LINC00970	OPLAH	LINC01525	LTF	SLC11A1	ZNF800	KLRA1P	PDLIM7	PMCH	FZD10-AS1	SLC25A21	CD177	NTF4	SF3A3	ASNA1	PRAMEF32P	LINC01664	PCDHB5	LIPE-AS1	ARHGEF7-IT1	ADAMTS6	FGF10	LINC00327	KCNA3	MKL1	SLC38A4	TDRD5	C17orf50	NDUFB11	CD1B	TTLL10	ALDH5A1	GLI4	DACT2	ZNF101	CPB1	HMX1	ZNF440	UGDH	HIST1H3G	POP5	PHAX	HSPH1	COQ8B	RAB25	GALNT5	TSNARE1	VGLL4	NALT1	LY9	CCL15-CCL14	ELK3	PRR19	LYPLA2	APCS	LINC01905	LINC00184	CYP2A13	NAIF1	C5orf46	NMRAL2P	SAG	ARHGEF1	FATE1	PHOX2B	ZNF334	PAXIP1-AS2	HMGB1P17	FOXD4L1	S1PR2	SH3GL1P1	FCRL5	KLHL9	ETF1	EFHC1	KCNMB4	WFDC10A	MAN1B1	KRT27	TTTY10	EXO1	B3GNT5	LAMA5	SLC25A52	RARRES1	CELA3B	CNOT1	LINC02097	CDC20B	LINC02114	EBF3	ROPN1	MTHFSD	CENPK	LINC02135	IGLVIVOR22-2	BCAR4	ACCS	ANOS2P	NOBOX	ADAM6	DEUP1	TRIB1	ARHGEF19	FAM169B	OR1A1	RBM34	EBF1	C20orf166-AS1	TRAV17	HHIPL1	MYOCD	TTC41P	SUV39H1	PPIP5K2	LEF1-AS1	CDC37P2	ACYP1	NOM1	CHRM3-AS2	TTC21A	C11orf44	FAM181A	MANF	FLT3	DCAF4L1	KRTAP9-8	GRID2	SPC24	CDC25C	DNMBP	IRF4	DNM3OS	DUOXA2	CPXCR1	MEI1	KIAA1586	CYP4B1	CCL26	ANKEF1	WDR87	KCTD10	SLC44A3-AS1	LRRC71	UBN1	FEM1A	EVX1	TRIM26	GCSAML	MS4A1	HPS3	MAGI2	LINC02085	TLR6	MYCT1	SLC12A4	ATP2A3	DPPA4	LINC00996	C1orf186	ARMC12	WNT3	POLM	EHMT2	TACR3	SEMG1	EOGT	CELA1	ANKRD16	SPDEF	HMGB1P12	LINC02064	CD3D	DIS3	SLC4A11	LIN28A	IL25	ATP13A5	TRAV27	AACSP1	CT47B1	SPSB3	CTLA4	SNORA63	BCO1	ABHD4	CGA	SLC22A11	MYT1	TNFAIP8	ZBTB21	MAP3K7CL	ADGRE1	LINC00620	RDH12	RNF215	TCEA3	EGR1	ALG10	GABRG3	SUGCT	MAGEA12	BTNL2	TIFAB	CAPSL	TP53AIP1	LRRC75B	HNRNPA1P31	KLRC2	PMFBP1	UNC119	LHX9	SNX3	IFNB1	FKBP10	ETNK1	B3GNT4	LMO4	TAAR9	SPAM1	OR2A7	SLC6A19	FAM71E2	NLRP2	ACHE	APOBEC3C	LINC00494	POP1	PPP4R3A	ITGA8	ZNF560	KCNQ1DN	VMO1	PFKFB1	SLC37A2	LINC02201	HP	LINC00441	TAF15	TRIM14	TPSG1	DPY19L2P3	ELL3	TAB2	D2HGDH	LINC00543	RDH16	MROH6	CATSPER3	CERS3	CD1A	DEPDC1B	DPH3P1	PCDHB3	A1BG-AS1	MOCOS	C1QTNF1-AS1	C11orf70	RPL23AP22	SORD	SRBD1	XIST	ELFN1-AS1	MCL1	HOXD13	LINC01241	CDC42P6	BTN2A2	MAP3K13	ZSCAN12	DNAH11	MMP23B	COL6A6	LDB1	LINC01021	HIST1H2BK	LCE3D	PIK3C2G	ITM2A	OR4D1	SLA2	IGLV3-25	LRP1	LGALS7B	AK8	PPM1J	NUDT1	PCDHB8	ZNF142	DLGAP1-AS2	ELOA2	ZNF771	KIF14	MSR1	NAT2	PRAMEF9	KCNK6	MYO1G	IL10	CBR3-AS1	ADCY2	ADAP2	NPHS1	NPFFR1	LHB	PADI3	SLC22A4	PRX	GOPC	CD6	TP53RK	GPX5	PRKD3	KCNU1	AQP8	TMEM135	NMUR1	LINC01875	SVOPL	KAT8	MIR4307HG	IL34	ZNF649-AS1	METRNL	TIMD4	MPRIP-AS1	DLX2	RNF38	SH2D2A	PARS2	RBM43	ACTL7A	TCTN3	UBR7	ASMTL	CSAG3	CYP2C19	LINC01095	GAPT	NXPE1	GYS2	LINC00606	RAB39B	ZNF567	SPATA7	CD209	PAPPA2	KLLN	LRIT1	FGFBP2	SYT15	KYNU	MLN	BNIPL	WDR72	SENCR	STAP1	PTGFR	AMH	TFDP3	ARHGEF39	GAPDHS	TMC3-AS1	GOLGA8N	FDXACB1	DLG3-AS1	LINC01255	AGER	COL13A1	CRLF2	NFATC1	KDM2A	SLC2A9	LINC01831	UBE2D4	ADCY6	OR4D2	GPS1	TMEM254	BORCS7-ASMT	PASD1	MFAP4	AK3P3	CACNA2D4	MRPS11P1	LHX4	HOXC13	HFE	C8orf33	NRARP	TRAV23DV6	CCDC129	GATA6-AS1	C2CD4A	MRVI1-AS1	HSF2	THUMPD1	CTSE	TRPV1	LINC01569	ATP6V1G3	IYD	CSPG4P4Y	PICK1	LINC01333	CCDC150	CCR10	LINC01448	ART5	RNU6-322P	F5	C22orf31	SLC12A3	PRL	MTMR4	SEC24B-AS1	CADM3	CALY	NR4A3	DHODH	FGD6	LIPI	LINC00862	PCGEM1	TMEM51-AS1	VSX1	COL11A2	ZDHHC12	THPO	ENPP1	ADAM15	TRAV13-2	SVEP1	HOXC8	DNM1P35	NFIA-AS2	IL5	TAGAP	C1orf54	SULT1C2	GCSAM	SAMMSON	LINC02060	FCRL3	SPANXC	RNF135	SLC39A9	RPUSD3	XIAPP1	MLLT10P1	TMED8	LINC00930	GREB1	CAGE1	LINC02044	KRT77	LINC01314	PHEX	ASPRV1	LINC00544	LRRC8E	SVIL	CALCR	LINC01271	ADAMTS4	CBL	CENPH	LINC00908	OR5V1	CLDN6	ZNF214	MYCNOS	ATP4A	ARHGAP22-IT1	SLIT2-IT1	LINC00545	TRAV22	MYCBP	IGHA2	TRH	MUC2	MIR6885	FAM120A	HYDIN	SLC25A36	DNPEP	NKX2-1	DPCR1	IGFL1	RIPK1	KDM4D	ERV3-1	DLG4	LINC02012	CHTF18	NR0B1	NTRK1	CEACAM7	HLA-DOB	KRT76	EFCAB12	LINC01339	WFDC21P	UPRT	FCGRT	IGKV3-20	TEX101	ZNF527	APOA5	NEUROG1	TCP10	INSL4	TSHR	HDAC10	PRRX2	LINC01126	ITIH3	ARV1	PNCK	SETD8P1	LINC00635	NFXL1	PTK6	R3HCC1L	PATE2	RXRG	GSG2	UGT2B17	CHIT1	LINC00857	TAB1	ICAM4	RFLNA	DDIT4	IQUB	KDM8	GNAT3	PCDHB12	SYS1	PHOSPHO2	CD5L	CHRNG	AOC2	LINC01931	RAX2	SHISA5	MAGEA2B	CASC17	TNIP3	PRPF40B	FAM236B	LINC00593	SBSPON	ADORA2A-AS1	IGHV3-54	CARD11	SMPD2	MUC7	C14orf93	UBR4	CCDC102A	IGHV3-25	MED14	DKKL1	LINC01023	APOBEC2	LINC01592	ST14	BPY2C	DCDC1	TAS2R3	PARPBP	NME6	LINC01431	PIAS2	C6orf15	PSMD11	EBF2	CST6	GABRG3-AS1	HDAC3	TRPC3	TMEM262	PDE5A	CHRNA9	LINC02203	WDR73	CPNE1	DCUN1D1	ASB17	PPP1R14B	PPBP	GSN-AS1	HLA-DQA1	COL8A2	IL3RA	PSMD6-AS2	LINC00458	PTH2	FGFR4	LDLR	LINC01101	MROH2A	ERBB2	FGF9	LINC01977	DPY19L1P1	MIEN1	CTAGE9	REG3G	ROR2	LINC02002	TMEM26	TRIM45	PRR20E	CAD	TNFRSF9	LRRC29	SUV39H2	LINC01210	BUB1B	ECE1	SSX3	WNT7B	VILL	SPATA21	KIAA1841	LINC02112	RAB24	HSD11B2	TPTE2P2	DCN	ERVV-1	TTC37	LINC00052	SNHG15	MAGEA4	SNORD114-3	MB21D1	EFNA2	UBR2	RPLP0P1	LINC00656	LINC00661	LINC01521	IFNL1	ZNF154	SPINK4	TNNC1	SLMAP	PTH	ASZ1	NR1I2	FOXD2	TRAV26-2	TMEM105	SERPINB9P1	TRAF3IP3	TMEM156	SIX4	PLD5	IRF5	IFNW1	POLN	LINC01635	LINC00309	PSTPIP1	HDC	RAB12	NAT8	PARD3B	SLC7A4	EVA1B	CAMK2D	LINC01492	PGLYRP3	MTTP	ARL17A	HMMR-AS1	IL10RA	SAA2	VPS16	PRICKLE3	KCNMB3P1	ARSF	REXO1L1P	PLA2G1B	ANKS4B	C5orf42	LINC00265	PTPRB	GJA8	LRRN4CL	C5orf30	F9	LRRC31	ROCK1	LINC00486	BPIFA4P	TAAR5	UNC93B1	MPDU1	RORA-AS1	SP8	RASEF	ITPR1-AS1	LINC01541	GJA5	GPR174	HLX	ASCL3	FANCC	PLAGL2	CCDC77	IL2RB	LINC00690	ATN1	CTRC	CYP1A2	PRB3	PITRM1-AS1	IGHV3-47	HAO1	TCL6	APOBEC1	PPP3R2	ARMC2	ZBTB42	SYNDIG1L	B4GALNT2	ID1	FBXL17	ST6GALNAC2	CLDN15	CYP4F8	ROS1	TAS2R40	RNF139-AS1	TRPC5OS	USH2A	NUBPL	NALCN-AS1	HCG4	IPO4	HAAO	ZNF816	COL19A1	WDR62	PEX13	KMT5A	PA2G4	ASAP1	CTAG2	TP63	GK2	VRK3	LSM14B	FOXN1	TRAV21	ZNF750	LINC02036	PSPH	ENTPD3-AS1	MTHFR	SERPINA6	KRT19P2	XRCC1	CRAT	DNM1P34	CASP8AP2	CPXM2	CHORDC1	TEKT5	SYCE1L	LINC00307	G0S2	CAPNS2	LINC01936	SLAMF6	MRGPRF	FAM47B	PDDC1	OTC	POU5F1P4	CCDC170	OR5P3	YIPF2	LRRC45	ODAM	RAB11B	CEP83	CDK2AP1	PHOSPHO1	MIR5188	FOXD3	CD226	DPP10-AS3	LINC00659	ZNF48	CYLC2	BTF3P11	CCL25	ARID3A	CLCA1	GPR19	TTTY12	LINC00630	SLX1B-SULT1A4	DGAT2	CD248	PCDHB6	FGF17	CSN1S1	HIST1H1A	FKBPL	C9orf152	TMEM45A	CXorf36	CDKN2A-AS1	BAG3	SLC7A11-AS1	ZNF273	C19orf66	SELE	KLK14	MYO18B	ATF2	PPP1R3A	LINC01731	TYMP	SLC9A2	MYH2	CRACR2A	NR2E3	AGBL2	BSN-AS2	QRSL1	N4BP1	SRFBP1	PET100	GPHA2	CLEC2B	LDHAL6CP	ANKMY1	KLF18	ATP8A2	GATA5	BOD1L2	GALNTL6	PP2D1	NR4A2	SEBOX	LINC01898	ASB15	H2AFY	ARPC4-TTLL3	LILRA1	ZNF107	LINC01718	PRPS1L1	MAP7D3	TLE6	LINC00106	CSNK2A1	PDZD3	TLX2	DSCAM-AS1	BPIFB6	TUBA3E	C15orf59-AS1	FAM216B	KCNAB3	IZUMO2	TACSTD2	LOR	KCNE1B	TBX22	PCDHB7	HRH4	MYLPF	C19orf48	ZNF658B	ZFP92	TSNAXIP1	AMACR	GATA4	MACC1	KRT6A	NKILA	KMT2D	DANT2	SPACA4	NOL9	UTS2B	STIL	KLHL40	COLEC12	IDO2	DNAJC9-AS1	BRS3	LINC00396	MTNR1A	TMEM204	MEP1A	C16orf82	NPIPB6	LINC01834	RNASEH2C	C11orf16	CASS4	NDC80	LINC00535	PDE6H	NAGS	SCGB3A1	SPACA3	KRTAP1-1	VWA5A	CHRNA7	VIL1	TAAR3P	CBX2	MIR548N	ZHX1-C8orf76	ZNF808	LINC00605	WNT6	ANXA8	MCEMP1	PRRC2A	MIR103A2	SMOC2	BCDIN3D	FAM136A	NACC1	SYCP1	KLRD1	CCER1	AGAP11	TWF1P1	POLE	SERTAD1	PAEP	GUCA2B	GOLGA1	TAF1A-AS1	HSPD1P4	LINC01676	PNLIPRP3	NAE1	SPRY4	ZNF492	LRRC37A16P	OR2N1P	NOC4L	SLC5A4	RPL10	FANCM	SMS	PSORS1C3	CTSG	NDOR1	ADCY4	TRAV8-1	CYP4F35P	HCAR3	FAHD1	SCARNA2	CCDC116	PEAR1	TSPY13P	CEP55	SNHG22	FANCE	ASTN2	PYHIN1	FAM83E	RN7SL818P	STC2	GOLGA6D	IFNA1	HIST1H4G	CRABP1	MAGEC3	SLC12A8	OR4A1P	RRP8	MIR3618	ARHGAP29	ACTG2	EXOC3-AS1	TBX2	SPRY3	SNTB1	C17orf64	PPP1R14D	LINC01986	NIFK	TBC1D10C	APELA	AP1G2	POTEKP	MFN1	TYR	PPIAL4G	KCNK9	KNSTRN	TGFB1	EARS2	KLHDC7B	GSC	GTPBP8	FOXC2	KCNMB2-AS1	NLRP3	PNLIPRP1	RN7SKP176	TEX37	LILRB4	STXBP2	IFNK	RXFP1	LY6G6E	FBN2	AMELY	ERCC4	APOBEC3A	MAS1	TMEM71	DEF6	DLG1-AS1	AGFG1	RDH11	DLGAP5	RPL3P7	ZNF81	GLTPD2	LRRC25	PCED1B	SPRR1A	HBBP1	HIST1H2BG	RPS23	SLC4A1	SPESP1	SNX16	ABCA7	CDKN2AIP	SLC17A3	SNORA48	TNFSF14	HS1BP3	SEC23IP	C7orf57	ZNF10	LINC01207	PLIN4	LTA	ELL	PTCRA	ZCCHC3	PGGHG	CLCN7	MYLK2	HIST1H1B	MTA3	LINC00616	AKIRIN1	MARCH3	SETD4	CCL17	SOX14	ZNF225	UHRF1BP1	VENTX	WDR93	C4BPA	HSPA1L	TEX11	OR8G1	DHX30	CKM	C3orf20	SETD9	NPVF	SPRR3	CNOT6L	SNHG10	OR1D2	IFNAR2	DNHD1	ACE2	MEIS3P2	P2RY8	TIMM44	ZNF695	OR1A2	LINC00982	ANKRD20A7P	IGHE	RRP7BP	COL25A1	MFSD7	ZHX1	GAREM1	LEFTY2	MYO1A	LINC01127	SIPA1L3	MMP11	CWH43	PEX16	MTMR8	HLA-F-AS1	MUC20P1	CX3CR1	EEF1E1-BLOC1S5	IFNE	P2RX1	FOXD1	TTTY11	DUS2	APOLD1	LHX5	LINC00415	TAF1C	PPY2P	BPIFB2	CFHR5	LSM8	KRTAP19-3	CDC6	SPAG5-AS1	C1QTNF12	NXPE4	HTN1	CCAR2	LINC01013	RMND5A	TNF	LINC00482	MFRP	FAM182B	RNF113A	SPIB	TEX36-AS1	GPR17	ADGRG5	GVQW1	MYL1	SPECC1L	C2CD4B	ADAMTS20	EXOSC5	CD3G	KCTD2	KRTAP7-1	TAL1	RXFP2	INTS9	PTPRS	GIP	PRR32	RTN1	DOK3	JARID2-AS1	GALNT16	CD300LF	LINC02140	KRT18P27	KIAA1456	DERL3	SLC26A10	LINC01568	KCNIP2-AS1	GFRA2	NOD2	MLNR	TSSK3	VN1R10P	FOXH1	CXorf21	MAGEA10	ALX4	STARD8	NPB	ZBTB3	FAM167B	RNU4-78P	KLF17P1	GRHL2	UBE2V2P3	SIGLECL1	CSF3	SCNN1G	DEF8	USP51	LRTOMT	ATP2A1	RPL7P27	TDRG1	CDX2	KRT71	LINC00698	KIR2DL4	LINC00202-2	SFI1	ZNF596	TSIX	ZNF578	IGHV3-7	CXorf51B	TMC4	ASB12	SECTM1	KRTAP9-4	SMIM22	PSG7	MRNIP	CRACR2B	KIAA1522	COL28A1	UBXN7-AS1	CD81-AS1	ZNF438	LINC00514	TNN	TUBB7P	ANKRD1	XRCC5	SLC26A7	SENP1	LINC00029	TMEM92	ADAM18	LINC00702	EPHA5-AS1	HCCAT5	FABP3P2	LINC00607	C1QTNF1	LINC01234	COX6A2	KRTAP4-3	ALG3	EPHX3	FBXL19-AS1	LINC00566	SMCO1	CRYGB	ATP1B4	OR5E1P	ZNF284	TMEM217	GP5	LINC00113	RDH5	CDX1	ACSM3	DNAH8	LINC01858	C2orf61	HOTAIR	MAGED2	LINC01149	RPL34-AS1	MROH9	DDC-AS1	LINC02081	PTOV1-AS1	VN1R105P	SIRPB2	ERICH6	FTSJ3	UTF1	RAB18	RNF115	THRB-IT1	LINC01360	MIR7112	FANCD2	IER3IP1	ZMYND10	LINC02092	CRYBA1	RPS26P8	PRKCZ-AS1	OR1E3	ZNF683	TRAV8-3	TNFRSF11B	C8orf22	HSD3BP2	PRR29	SYCN	KLHL6	WEE2-AS1	QPCTL	MUC16	CELA2B	CDSN	CFLAR-AS1	BCLAF1P2	SLCO4A1-AS1	ERCC6L	ISM1-AS1	LRRC2	GYPC	CD1C	LINC00354	LINGO1-AS1	JAG1	PRSS27	PRPF6	PDAP1	ACSF2	SHISA8	NDUFB2-AS1	SPINK13	SUMO1P2	KCNE3	HSPG2	EP300	GNRHR2P1	ERVH48-1	LMOD3	SLC38A9	MEGF11	CNPY1	GC	NELFB	ERG	SOX30	CCDC81	LSG1	ATXN1	SLC22A7	PRSS8	LINC01405	IL1R2	ACOX2	IGHV4-34	CNFN	NEU2	LPAR3	SSX4B	IL2RA	SFTPA2	ANO1	HOXB4	LINC00924	GNAT1	BICC1	LINC00705	IFNA6	C12orf40	MGAT4D	PTGER2	GLULP4	RNF24	GFI1B	RTP3	ABHD5	ERICH4	LINC01869	FHOD1	STON1-GTF2A1L	GCNT3	ZNF768	LMO2	THSD4	IFNG	LINC01555	ZNF460	CA3	HHLA2	UTS2	TMPRSS13	PARGP1	TRPC6	CD244	MSTO2P	C12orf50	RPS27A	LINC02047	SLC16A12-AS1	BCAS4	CDKL3	TOX2	UBE2FP1	LINC02052	WFDC11	LINC01694	CA5B	TRAPPC3L	MIR4290HG	ERN2	CSNK1A1	GALE	POLR1A	HMGN2P9	GRAP	ZNF788	NRAP	ASLP1	C17orf74	RBMS3-AS3	LOXL2	CASP12	OSR2	GABRA3	CCDC114	PHRF1	INSC	C5AR1	CRTAC1	DGCR10	OGN	TYW5	PSAPL1	CYTH4	FAM43B	VWA3A	IL9	LINC00967	CTCFL	TBC1D3P2	MIATNB	GADL1	FAM99B	SLC22A25	LINGO1-AS2	THBS3	SFMBT1	PI15	PATE1	FAM71D	TMED6	PROP1	ATF6B	LINC00410	GBX1	CPEB2-AS1	FAM214A	RPS6KA2-AS1	GYPB	GNLY	LINC00471	NGRN	LINC01225	CCR3	MIR670HG	PKIB	PGGT1B	ZFHX2	KLRB1	COMP	SACS-AS1	RBM27	SPATA17	FBXW4P1	ARPIN	PER1	C21orf62-AS1	LINC00348	LINC01494	DEFA3	IPO5P1	ZC2HC1B	GTF2I	CNOT6LP1	LINC00520	EPB41L4A-AS1	DNMT3L	TMEM9	IRX1	EMILIN2	H19	TMEM72	PYROXD1	SLC22A6	FMO6P	MAPKAPK5	STH	MYPN	CFAP74	ZNF843	UCN3	HCP5B	TGM4	SLC22A31	ZNF684	TPD52L3	MTERF2	KCNB2	CAPRIN2	SERPINA2	SLCO4C1	TEC	ERICH5	LNX2	PPP1R35	IGHGP	RUNDC3A-AS1	ADGRF4	MAPT-AS1	LINC01136	FMO5	CPSF6	MZB1	CXorf65	ANXA9	FOXD2-AS1	OR11A1	FAM24A	LGALS8-AS1	ZNF252P-AS1	GOLGA6L2	PRKAA2	LINC02189	SEC1P	OR2J2	SYT8	LINC00112	TIE1	ACER1	ZNF343	MMP25-AS1	OR7E24	TNFSF8	CA5A	FLNA	BIRC5	MFAP5	FAM109A	KIAA0825	CATIP-AS1	ABCB10	C19orf24	ODF3L1	RNF183	OR10A3	PRODH2	SMN2	AGRP	IGHV3-21	PPM1N	SIRT7	RNU4-82P	SEC14L4	SPATA18	RHOF	FUT3	GNL3LP1	HTR6	VGLL1	LINC01751	FGF5	FCRL2	PKMYT1	APOPT1	HOXA-AS2	HOXA5	C11orf88	LILRB2	RPL7	DNAJC25	WNT11	TRAT1	SHARPIN	ESRRB	SPDYA	EP400	MIR646HG	ZNF597	PRH2	MYCNUT	CST13P	RRN3P2	TMPRSS11E	LINC01809	MRPL39	INSRR	SDR42E1	FIZ1	CDC5L	MED8	TPH1	LINC00298	KIRREL	SMTNL1	IGKV1D-37	FBXO6	TEDDM1	LINC01722	PIM1	AOX3P	BMX	GLIPR1L1	SLC45A2	TGS1	DEPDC1	C10orf71-AS1	FLYWCH2	RPRD2	RPL13AP17	DBIL5P	PCAT4	IL36B	LINC01139	MRGPRX1	TRIM49C	SLC30A8	MAGEB3	TLK2P1	KRR1	LRP12	HIST1H2BI	CRIM1	CEP83-AS1	OR7C2	HNF4G	CEACAM4	NAP1L3	BTG4	LINC01667	LINC00917	CDY2B	HTR3A	LACRT	CSTF3	LINC00424	RBMS2	STIP1	ELP2	LINC01711	TRAPPC12	SNORD8	RXFP3	ARL11	VCX3B	NR4A1	VAC14-AS1	PTTG3P	FAM209B	DCAF8L2	AIPL1	LINC01656	BOLL	LINC01920	PXDC1	DIAPH3-AS1	HEYL	HAPLN3	ANKS3	ZNF837	MNX1	BET1L	DNAJA1	ZIK1	FGF23	TWNK	C4orf36	KMT2B	C11orf63	PCGF7P	VWA5B1	TMEM184A	CHI3L2	ABCA12	ZMYM1	IL22	FGF18	INPPL1	HKDC1	UMODL1-AS1	CLIC3	A4GALT	CNN3P1	PPP1R3B	P2RY2	LINC00939	HNRNPC	TANK	SMAD6	CEACAM19	DDX11	CAPN8	CTAGE5	ATP6V1B1	XPO7	PRKCDBP	OR5K1	MASP2	ANGPTL7	CCL22	KRTAP2-4	LY6G6D	AGBL4	RBM45	ISY1	TCP1	SPP2	SECISBP2	STAG3L5P-PVRIG2P-PILRB	MFSD14C	HCG22	SLC7A5	BCL7C	TARBP1	IGLV3-10	CABP4	ADGRG7	C1QTNF7	ANP32D	GPC2	CCDC168	USP29	LINC00911	TSPAN16	RPH3AL	TRAV10	DNAJC3-AS1	KRT17	UQCC2	MPL	STAM	RUFY1	SCN10A	CYP24A1	SELP	RGR	HTR1B	KRT18P50	LPP	WDR66	CTSK	TXNRD2	ARG1	C15orf32	CENPF	GPR157	GNG5P2	LGALS13	EME2	ZNRF2P2	RIPPLY1	LINC00645	DNAJB7	PSMA2	ATAD2	TBCA	BANK1	MAP3K20-AS1	KRT24	CCL19	PRND	POF1B	KIF18B	SIX6	PCMTD1P7	MAMDC4	FAM187A	MAGIX	CBLC	TSSK2	DLGAP2-AS1	BIRC3	EFHC2	DUX4L51	RASIP1	BRWD1-AS2	CSTF3-AS1	TCN1	RGSL1	NKX1-1	FPGS	SPG20-AS1	TSKS	LAX1	LGALS4	LINC02028	GEN1	LRRC70	JRKL	KCNQ1-AS1	LINC02026	CCL11	GPR75	CDH24	DDA1	MICA	SLC2A1-AS1	SPATA16	NKX2-1-AS1	AKT1S1	TRABD	VTI1A	SFXN3	LINC01364	TRAV9-2	TOX	CDRT15P1	CT83	C9orf43	AATBC	SCGB1D2	IFT172	DPEP1	RUSC1-AS1	LINC01545	KCNG2	ZNF213	EVC	LINC01016	MECOM	DDX4	SPEF1	GBX2	OR1J2	C16orf71	TTC12	HK3	DGCR11	OLAH	OR2W1	CYP2D7	LINC00837	RASSF6	PLCB3	VTCN1	KCNJ14	GJB4	DAPK3	CNGA1	NYAP1	PATL2	CTBP1-AS	NCLN	LCN8	FBXL22	FZD10	TRGV5P	A4GNT	EPOR	CASZ1	ATP1A3	HOXC11	VENTXP1	FRS2	WDR60	CHD5	LRTM1	ZNF734P	CDT1	ZAR1	LINC01730	PCDH15	ZNF195	KCNA5	IRX5	C20orf203	FOXN3-AS2	IL17B	FAM177B	BANCR	BMP10	FLG2	CXCR4	BEST2	EDAR	TDRP	OR7A5	UGT1A6	ZSCAN29	NPAS4	XCR1	RSG1	SDR9C7	KCNN2	BTBD8	CYP4A22	ACTRT2	CYP3A5	CSN1S2AP	CRB3	MTUS2-AS1	ZFX	P2RX2	COPG2	LINC00308	NAT9	KIAA0922	C9orf131	FSCB	GUSBP1	KCNJ13	CYP7A1	MRPS16	LINC00528	ZNF442	C1RL-AS1	LMNTD1	TRMT10B	CREB3L3	FAM83H	WFDC12	ATXN7	LINC01516	MBD2	RAD54L2	HBM	ACSM2B	C22orf42	LINC01500	CHST5	NLRC3	SSTR5	CCDC18	SGCG	LINC01756	CDCA3	FXYD2	C2orf69	SEMA3D	DBIL5P2	KIR3DX1	FLT4	FLNB-AS1	LINC00882	GZMA	LRRC42	ZNF625	MUC5B	TCIRG1	PRB2	VCY1B	DLST	PRR7-AS1	CIRBP	PAGE4	HTR1D	ENG	GLP1R	TBX18	OR8D2	STOML3	HIST1H4L	SERPINA5	DSC1	PMS2P4	RFC2	LINC01725	HYPM	ZNF485	SSX5	LINC01514	GHSR	TRAV12-3	HMGB4	GRM4	DHH	NXN	CAPN6	HMBS	ISX	CLCN3	PCDHGA9	SULT1B1	PARP10	PAGE5	LY6D	C12orf80	IL17RA	CABP2	RBMS3	NOP16	MFSD5	TMED7-TICAM2	LINC00691	LINC01213	PIBF1	ANGPTL6	F11	EML5	HPS4	ZNF618	WFDC13	PZP	DHRS9	NUDT16P1	LINC00560	IL2	SULT1A2	SSUH2	MIR7515HG	REL	TUBGCP6	HABP2	LRSAM1	BTG1	CRYBA4	C20orf141	A2ML1	PALB2	CLUHP3	KRT16	RRN3P1	FAM151A	SPATA24	TMEM213	TMEM200B	ERI1	AKAP4	REG1CP	C1RL	MIR194-2HG	EXOC3L2	HOXA11-AS	MYH6	SAMD12	PLA2G2A	TPSAB1	DDX28	LINC02008	SLC52A3	ABCC11	ENTPD1-AS1	THAP12P5	EPS15	PF4	HIST1H2AM	TIGD4	DGCR14	CD28	LINC01996	CATSPERG	LINC01087	BRCC3P1	DIO1	EFCAB13	KRT7-AS	NPAT	TRIML1	EPS15P1	HAND2-AS1	KIZ-AS1	LENG9	LINC02109	SIGLEC8	ECEL1	IGLL5	CLSPN	POU2F2	CUZD1	SFTA3	ATP6AP2	TEX44	ADAMTSL4	COX6CP2	NRAV	IQCF5-AS1	NCAPD3	SLC4A5	CDA	TTC25	TNFRSF10A	SUN3	APOA2	TCTE1	FADD	REN	RNU6-343P	LINC00540	PRR4	NLRP13	TRAM2	WDR78	RAD21L1	APEX1	LINC01091	C3orf49	GNL3L	TEX26-AS1	CRYBB3	IL3	LINC01537	GATA2-AS1	MIR374C	NCR2	ACP5	UBAC2-AS1	DCC	UNC45B	C10orf107	TMEM132E	EBP	WDR31	WT1	SGO2	KIAA1257	FBXO15	PROM2	ZG16	CEACAM21	THAP5P1	NUDT9	TMCO2	ZNF254	HOXD12	ST7-AS2	NKAPP1	SMCP	LINC00525	BTN3A1	CTBP1-AS2	HOXA3	FDXR	ABAT	LYZL4	C21orf59	CYP4F3	SMG1P3	LINC01012	FBP1	STAG3L3	PTGER1	SLC4A9	HIPK1-AS1	CYP4F2	FUT5	SPTA1	ELAC1	TAS2R38	BEST3	DNAJB3	HNF4A-AS1	NOCT	DHX58	XKRY2	HYAL4	TRMT1	GJD3	TAT	PNLIP	KLK2	STX7	C2orf81	NPSR1-AS1	MORC1	PLA2G4E-AS1	CLIC6	BARX2	DEFB122	MAGI2-AS2	C17orf105	RCE1	LINC00427	PTPN22	FAM153B	COL14A1	LINC01913	MATN4	RBM3	VSIG2	HIF3A	SLC6A14	SRSF6	FAM181A-AS1	RPL23	TRIM29	ARHGEF15	TEX38	GH1	SLFN13	GATA1	TBC1D28	MYOD1	CACNG5	IL21R	NOP14-AS1	ATP8B3	MSN	KAAG1	ARNTL2-AS1	FOXJ1	ST3GAL5	TMEM173	IL32	FAM213B	C20orf173	LINC01600	BTF3P12	LINC00893	KCNMA1-AS1	USP9Y	GINS4	LINC00216	ACTL7B	DNAH17-AS1	ANXA2P1	ATP1B3P1	CORO1C	FBRSL1	YEATS4	TK1	APOBEC3F	ARFGEF3	ERVFRD-1	HBB	MT-TE	ANKRD19P	ZIM3	CCDC40	CYP3A7	BBOX1-AS1	TCF21	HIKESHI	LINC01638	LINC01669	BBS5	CTNNBIP1	TMEM231	DMRTA1	LINC01449	BYSL	SPATA20	MAGEB18	CYP2A7P1	FBLN1	SMC1B	LIN52	ACRV1	B3GNT8	TRPM4	H1FX-AS1	NGF	CTNNA1P1	LINC00900	CLDN19	SNIP1	LINC00838	ETV2	CCDC187	CD40	TFF3	RNF217-AS1	CDNF	CCIN	MOGAT3	C7orf69	LINC00658	RHBG	TTTY14	TMEM247	FBXO36	DCHS2	TACC3	HLA-DOA	NPBWR2	CHRNB2	C21orf91-OT1	CHKB-CPT1B	CLCN1	TAS2R13	LINC00858	CDH26	SP3P	LRRC77P	GPR78	NCF1C	ZFP14	PBX2	C15orf40	FAM47A	ARSA	TSHB	COL8A1	MTSS1L	UBXN11	LINC01917	ZNF99	HES7	SLC10A2	MIRLET7DHG	GCGR	HSH2D	STXBP5-AS1	OR4N4	LINC02119	TRPM7	LRRIQ3	ROPN1B	KRT15	LINC00624	HCRT	DPH6	MMP19	PIGB	WDR25	ERP29	SLC34A3	ACOD1	CCDC190	GDNF	CEP120	NEK5	SCNN1B	SNORA71A	TEX13A	RBMXL2	EPB41L4A-AS2	BPIFC	C9orf47	CCR9	IGHM	WWC2-AS2	CD3EAP	CD200R1	GDF11	KIR2DS4	LINC00894	DTX2P1-UPK3BP1-PMS2P11	CARD19	TEAD3	GAS1RR	IFNL2	LINC01467	CAMKK2	LRRC15	PAQR9	DCAKD	GRTP1	BTK	POM121L2	PPP2R2B	RBL1	WNT8B	GSX2	SNORA37	GPA33	HYAL1	RHO	PTGER4	HHIPL2	LINC00558	ZNF564	SEC14L3	GTF2IRD1	CSF3R	RP1	SCARF1	ST7-AS1	UBR5	HNRNPL	SRRM3	OR2F1	IFT74	ASB11	DQX1	CASR	WDR11-AS1	DRC3	OR7E19P	JRK	AHSA1	GPR20	OR8D1	MUC13	CHRNA3	C4BPB	LIN54	CXCL13	SIT1	CYP4A11	GPR52	CASP5	PANX3	CILP2	SERPINA9	KIN	RHPN1-AS1	SPIC	DNAH14	GOLGA8B	CAPN1	FKRP	SEC31B	RRP1B	PLA2G3	LINC01723	NMBR	GPD1	KCNS2	CELA3A	SLC22A16	CSN2	TECRL	MCM10	DMGDH	POU3F4	LIPC-AS1	SPRR4	SEC31A	SCLY	LILRB5	UFSP1	OR12D3	NELL1	APOA4	FAM71C	PPP2R5D	ZC3H12A	FOLR2	HOXD4	LINC01579	INSL6	COL27A1	ENPP7	C15orf62	HYALP1	DOLK	LINC01487	RNU2-22P	LOXHD1	SLIT1-AS1	DAPL1	OSTCP1	HBE1	LDHAL6B	CEP290	ZNF707	CPA3	CTNNBL1	TNFRSF21	FOSL1	FKBP14	TMEM154	BAHCC1	LINC00907	GALP	TMEM252	SH2D6	LINC01957	SCAND2P	FTHL17	FBXL18	ZNF474	NTHL1	SLAMF9	TECR	PFDN4	ZSCAN16-AS1	BBS4	TFPI2	GPR1-AS	DOK2	COL6A5	C16orf78	GPRC5A	CTAGE11P	VPS13A-AS1	IFNA7	DOPEY1	L2HGDH	ANHX	CHCHD5	RUFY2	REEP4	ITPRIP	PDE3A	B3GALT4	SLC6A18	TMEM41A	UBE2O	IQCB1	HCG18	MIB1	PKHD1	FUT2	SRSF3	MARCH10	ATF5	KNTC1	RRP9	FANK1	EIF3CL	LBX1-AS1	CPA6	LINC00992	LINC02153	COL17A1	LHX8	AKR1C6P	CEBPG	SAMD4A	PATL1	BPGM	IQCJ-SCHIP1-AS1	HAND1	LINC00529	ANKRD18B	COX16	DNAI1	ZNF248	AHSP	AURKB	MYO3A	TRAV20	DEFB118	PGRMC1	KLHL42	MEGF6	SETP4	CLDN16	ELF5	C17orf77	KRT32	FIGLA	IGKV1OR2-108	ZNF75D	PVR	MAP1B	PLD2	AURKA	PCDHB13	FZD9	SLC9A8	OBP2B	PTPN20	SSX1	C5orf47	OXER1	ZNF296	MPHOSPH6	PRSS37	TBC1D25	C9orf78	FOXP4-AS1	GTPBP2	TMCO4	MTNR1B	IER3	CCNI	JMJD8	TMEM37	RPL21P2	MAP4K1	BRCA2	CD79B	CILP	TRIM31	KRT6B	FAM156B	ZNF549	RFXAP	C14orf28	CDC42BPG	KRT14	HSP90AA1	PLXNA3	DNM1P46	FSHR	SLCO1B1	MIEF2	LINC01142	ZNF865	CCDC173	LCK	TNFSF11	HINT3	CASC11	CXCL6	S100G	FOXN4	MCM9	CD1E	AKIP1	IKBKAP	ADGRE3	PPP3CB-AS1	BAAT	FAM9A	SH3D21	SLPI	SLC7A13	OVAAL	ANGPTL1	PRSS58	LINC01799	CD19	GFRA1	DEFA5	RBBP4	KCNC4	LINC00479	VN1R2	LINC00648	ISL2	TMEM95	VDR	ZIC4	LINC00311	MIR133A1HG	AGAP9	ADAM12	NAALADL1	FBXO39	CDHR5	ALG12	SLC9B1	HNRNPK	TBL1Y	TDRD10	PLD6	TLK1	ARIH1	ZDHHC19	PDPR	ZNF236	LINC01565	ARRDC1-AS1	LINC01289	LINC01686	LINC00518	KLF1	ADCK5	SMO	IGLL1	SLC22A24	C12orf74	STAB2	LINC01366	C7	TFF1	RAB3IL1	CXCR2	TBC1D27	PRR34	CYP4F11	SLC14A2	CAMP	LYG2	IL24	MRC1	RPL23AP53	MAP3K19	PIF1	LINC01148	GATA2	NAP1L4	ANGPTL3	ASMT	TARDBPP1	CSF2	CNTD1	FAM224B	OPRM1	HRG	NEDD4	UBL4B	CASKIN1	FAM47E	LINC01482	CTF1	NUFIP1P	RNF152	PTPRG-AS1	LINC01215	FAR2P4	SCNN1A	KLC4	ZNF718	HELZ2	LRRC20	ALPI	HBA2	TGFB1I1	SLC17A2	FOXK1	ELOA3D	TXNRD3NB	NUP210	C1orf210	OSGEP	ATP6V0E1P2	KRTAP4-2	MST1L	SNORA66	MSTN	OR2H2	NECTIN4	MSMB	BIN3	EAF2	FCN1	TAS2R50	PCDHB1	CLDN14	LINC01359	ZIC3	C10orf67	GPR87	CYP2A6	KRT18P38	EEF2KMT	C4orf22	MIR3681HG	SPCS2	ARAP3	LINC01419	DRC1	CALR3	CD109	FAM122C	SP140	FAM24B	LAD1	TTC30B	SLC6A20	ARHGAP39	G6PC	TTC23L	YAE1D1	IL31RA	KLHL34	F11-AS1	SPATA12	SPO11	ZNRF2	EXOC3L4	CCDC182	NXF5	GPR156	ZFY	TMEM147-AS1	GNL3	TMEM2	TSPEAR	DKK4	CHODL	EVC2	BPIFA2	SLC39A5	LINC01753	MBL2	KCNG4	LINC01883	NHLH1	F2	MYCBPAP	SLC25A42	FAM167A-AS1	ADGRF2	FAM26E	FGF10-AS1	LINC00964	LIMK2	CDH4	TAF6L	PTTG2	C21orf2	ZNF324B	DTHD1	HRASLS5	CABYR	C1orf68	SPIN2B	CAPN11	C8orf49	RNA5SP284	WNT2B	ALDH3B1	LINC00163	IFNLR1	KCTD11	HIST3H3	OR10A4	NT5C1A	SLC9A3	DEPDC1-AS1	NUF2	BEND2	GPR15	C12orf60	GFI1	METTL12	LINC00958	CFAP221	MGEA5	LINC01815	EPG5	DPPA5P4	TMEM61	DDX58	DUS4L	MAJIN	EHMT2-AS1	AGTR1	ESPN	LINC01998	NEU4	PRNT	CTBP1	DSC3	GNAS-AS1	C5orf64-AS1	SLC22A12	TRAV5	FAM81B	HOXD8	DHX32	BRIP1	IL17RC	GGTLC5P	C6orf223	CRHR2	RNU6-507P	SLC2A2	SSMEM1	RABL2B	ANKRD30B	LINC00330	PPBPP2	RTKN2	CABLES2	C6orf132	CDC45	YTHDF2P1	DDX53	NUP88	ACTL10	KCNH4	POLR1E	NACA2	C1orf194	AFAP1L2	TTTY5	LINC00870	NLRP11	ZNF2	NRG1-IT1	IFIT5	FBXL8	ABCD2	OR3A2	CER1	CASP16P	MIR1-1HG	MUC15	GPR176	MMP26	SDC1	SLC5A10	CPSF2	PDE6A	CD69	LINC02158	EPHA2	MYBPH	PLCH1-AS1	OR7D2	TBC1D2B	DNAJB1	ARRDC3-AS1	SSPO	IL19	MSX2	FAM227B	ZNF835	CXCR6	LCMT2	C3orf52	PHBP19	SMIM2	FAM222B	MEOX1	FAM83C-AS1	MAGEB6	NEB	KRT78	NPAS2	ZNF829	LINC00887	HSPA1A	KCNK15-AS1	TMEM108-AS1	CRISP1	LINC01520	RAP2B	LINC01539	CSHL1	TSSK6	KIF2B	SOAT2	ATP2A1-AS1	GTF2IRD2B	ZNF556	LINC01968	OLIG3	LINC01842	SEMA3G	LINC01398	PLA2G10	MUL1	CSNK1G2-AS1	PPAN-P2RY11	TRAV30	SERPINB7	SOCS3	RNA5SP424	TEX264	OSTM1-AS1	OLFML3	TREML2	FSD2	LRG1	RLN1	CYP19A1	ABCB11	RAB43	ADAL	TRPM2-AS	PACRG	MYF5	ZNF720	DZIP1L	PPT2-EGFL8	SULT1C4	OR51J1	COLEC11	LINC01620	LINC00323	MYO9A	SLC25A10	SNRPCP11	IGKC	LINC01607	LINC00929	IKZF1	MUC1	AKR1B10	INTS5	LMLN	LINC00969	HSF2BP	FAM214B	SMCO3	PLVAP	NLRP4	NME4	CCDC87	LARP1	TMEM79	VNN3	BOP1	GABRE	BARX1	LINC01687	CST9L	SP7	SIGLEC9	PDCD5	ZNF830	ZNF175	FLT3LG	IGKV1D-8	CNMD	SAA4	ALX3	HOXC5	APOL5	C1orf100	TEPSIN	IL4	PROSER2-AS1	TSPYL5	ELSPBP1	ARHGEF16	OR8G3P	PAPOLB	ADAT2	SPTBN5	TM4SF18	CCKAR	SMIM4	PSTK	PRKD1	NTS	LINC01257	GNRHR	HIST1H2BD	FYCO1	LINC00563	CYMP-AS1	SLC17A8	TRPM8	GABRR1	CALML6	LINC02099	BFSP2-AS1	COL6A2	NPFF	CAPRIN1	DEFB132	CDK15	GRIK1-AS1	CIITA	ZBED9	PRKG1-AS1	OBP2A	HTR7	KRTAP9-9	ZNF524	IGFALS	LINC00343	TMEM88	TAS2R64P	DUSP19	KRT8P12	TBC1D24	TRAV39	GADD45GIP1	NAALADL2-AS3	DMXL1	IGLV4-3	ZNF546	NDUFAF7	LINC01141	ADAMTSL2	NRROS	MMRN1	KIF1A	KRTAP5-9	SPATA22	DNTTIP2	PLB1	SULT1E1	KLK3	LINC01189	SUZ12	UGT2A3	C16orf54	ADRA1A	DSP	OTUD7A	CA9	GPR132	RGPD4-AS1	ZSWIM1	LINC00926	ALDOAP2	ZNF32-AS3	TLK2	PRAMEF33	SLAIN2	ACBD3	SPAG1	TAF5	CDC20	NAGLU	BIK	GNB3	KRTAP2-3	HIST1H1E	FAM170A	DIO3	LY6G5B	RAD51AP1	PIP5K1A	SIX2	CFAP61	OR2B2	C20orf144	GPR42	LINC01187	AQR	PRKCA-AS1	LSM5	IL22RA2	LHFP	LEFTY1	ZP1	PKD1P5	FAM174B	HRCT1	TRPM6	NLRP5	LINC01654	ZNF391	TFAM	TNFRSF8	CCDC78	FIP1L1	IMPA2	C17orf78	GTF2H2	VN1R108P	DNA2	DAND5	SCGB1D1	RPTN	MCOLN2	GUCA1B	PKD1	NLRP14	LINC01186	CDCA2	CYP1B1	KLF16	CCDC83	STPG3-AS1	VPS53	RPUSD2	LINC01233	RPL7P25	C11orf40	MYOC	PGC	NAPSA	LINC02071	MIR200C	EMD	LRRC38	LGI2	PDE6C	SYCE3	FAT2	TTTY13	MED22	CYP3A43	MAST4	NSUN2	TRIM55	PLA2G12B	PLA2G2D	ING5	MYBPC3	KRT4	NAT8B	ONECUT3	ATP1A4	LINC00176	ZC3H14	OGT	KRT3	LMO1	SMLR1	AKR1D1	ZFAND5	MIPEP	ATP8B5P	C11orf94	TNNI2	ALLC	HOXB1	ATP4B	GPR25	SNX20	DLX3	KRT8P11	TRAF3IP2-AS1	KCNQ1	MMP20	C20orf96	ROR1	NFKBIL1	CLEC10A	TMEM50B	MRE11	FBXO43	TSHZ1	ZNF259P1	PCDHGB6	RPL7AP49	FUNDC2	TNFRSF13B	PFKL	NUPL2	GATC	ABCC13	DAOA	SLC16A5	IQGAP3	LCMT1-AS2	KCNJ15	SNRPA1	RUNX1	FGF14-IT1	CMBL	VPREB1	LINC00452	UCMA	FBRS	TRBV16	LINC00636	RAB5A	NT5DC4	MAP3K1	CECR5-AS1	AVPR2	AKR1C1	KRBOX1-AS1	C8A	CIB3	ARMC10	FAM199X	TRMT44	CRYGA	TOPORS	AQP3	HIST1H1T	NCR1	KRT7	CELP	MLPH	KLF17	CLP1	ROR1-AS1	DCST2	ZAP70	H2AFB3	RBP3	HGF	PCOLCE-AS1	LINC00551	AOC3	SGO1	SSX2B	CA1	ALOX15B	CLDN3	LINC00302	CMPK2	ZNF890P	C7orf77	NRG4	ENAM	LINC00454	PDX1	VTI1B	TCF4-AS1	MRGPRX4	LHFPL3-AS1	BCDIN3D-AS1	ABCA4	CLEC12B	ITGB3	PRAME	UMOD	SPRR2G	CD99	CASC16	CENPO	NSA2	CSPG4	RAB42P1	SNAPC4	TRNP1	C5orf66-AS1	IGKV1D-39	CLEC4C	SLC51A	CCDC36	IL18RAP	ZNFX1	FIRRE	GCNT7	STK24-AS1	SH3GL1P2	RSPO4	TEX43	SPATA25	VLDLR-AS1	SLC25A2	CCDC88B	UGT2B4	LINC02209	DIAPH2-AS1	FCRLB	SLC47A2	LCN10	JAKMIP2-AS1	KLK10	ALPP	IL1RL2	HIST1H3A	FER1L6-AS1	HMGCS2	UMODL1	LINC01268	PLEK2	WWTR1-AS1	AGXT2	ZYG11A	CCL23	SNORA78	GPT	LINC01352	MFSD2A	SEM1	KCNJ8	RBPMS-AS1	TFAP2A-AS1	TSPYL6	ZDHHC6	SSTR4	VCL	SLC8A1-AS1	SEC14L1P1	CFHR1	TAS2R5	SLC30A1	RPL35P8	ZFYVE27	FAM53A	LINC00955	BDH1	SIGLEC7	PGA5	KCNA10	IFNL3	FGF3	NKX6-1	RINT1	IRGC	AHRR	CYP2B6	UGT2A2	AGTR2	SPACA1	PDZD2	ORAOV1	LCN2	KRTAP9-3	TTC26	PIAS3	GNRH2	BCL2L14	AFAP1L1	UBL5	C10orf53	SULT2B1	OR10H2	MAGEA8	SLAMF1	RBP2	KTI12	USP2-AS1	CNGB1	DEFB104B	WBP2NL	PXT1	ZSWIM8-AS1	LINC00559	RUNX2	SLC35G3	HOXB-AS3	DNAJC1	CDK9	CNN2	TAS1R2	C11orf45	C14orf39	AK1	KLK13	LINC01056	CYB5AP4	HJURP	SMG7-AS1	PDC	LINC01692	NLRP1	NAV2-AS4	CATSPERB	TIGIT	FRMD1	KANK2	PMCHL2	RNF122	C19orf73	PWRN2	C19orf33	NBEAP1	ITIH2	SLC5A7	CFP	LINC00644	DDC	ZNF157	LINC01857	TSPY8	SLC9C2	UBDP1	RPGRIP1	SFRP4	TMPRSS3	GSDMD	LINC01662	LINC00310	CDCA4	TBX4	NUS1P1	IGLC3	MDK	FAM64A	FRG2EP	HFM1	ITPKC	ITIH4	APOBEC3B	CASP4	TJP3	SPPL2C	DAB1-AS1	SLC22A8	CST7	DNAJB8-AS1	OS9	RAD9A	LINC00536	JAML	LHCGR	TBX1	RETN	FAM83F	SHC1	KRT36	MOGAT2	IGF1R	B3GALT5	LINC01180	CLEC4A	TMPRSS11D	POLR3G	C1orf127	TEX36	SPATC1L	KRT38	UTP23	TRIM42	UPF3AP1	IL18BP	LINC00993	SLC25A3P1	RAD1	CRTAM	BANF2	DDX5	HPS1	CFI	LINC01477	FAM230C	LINC01254	C9orf41-AS1	PROZ	CEACAMP3	TAF3	ZNF670	PRSS21	LINC00276	TRBV21-1	C3orf22	CHRNE	BAHD1	LINC01198	ZC3H18	NPY6R	MBLAC1	KRT79	CLDN18	SCARA5	SPI1	MNX1-AS1	CCNH	COL4A4	PDCD7	SMAD1-AS2	VWA7	PNPLA5	RARA	EYS	LINC00337	DDX11-AS1	LTV1	PAX4	ENGASE	WFDC10B	P2RY4	HFE2	PSTPIP2	PKHD1L1	DEFB121	SAMD11	LINC01015	RAD52	ASB9	FCAMR	FBXL13	ZSWIM3	CLDN10-AS1	TMEM115	CACNA2D2	GYPE	UCP3	GPR101	MS4A14	HOXB2	CHRNA10	SLC39A7	POTED	GKN1	PCDHB17P	HSPA1B	OR51I2	LEKR1	FAM53C	TSPOAP1	DMBX1	IL7	PNPLA6	ORM1	TRHR	TOMM40	ADAMTS16	C11orf53	RARG	MS4A15	OSR1	FDCSP	PRG4	PRSS55	C6orf203	TNNT1	CASP7	SNHG23	SGF29	CASC23	B4GALT3	C21orf62	IFNA21	CDHR1	B3GNT7	AMN	ALDH16A1	ZNF426	GSDMB	PPEF2	KLRC4	TRAV16	MCM2	RAB8A	ARFGAP1	LBP	ANPEP	LINC00588	PRORY	RBPJL	C14orf105	SURF2	TXNDC2	RNU1-122P	SKA3	PIK3R3	ANO7L1	KRTCAP3	LINC00102	ICE1	IGLL3P	PRAC2	LINC01231	MLLT10	GIMAP1	HIST1H4F	GABRR2	ITGBL1	TIGD3	LINC00474	RAB35	LINC00491	PIGW	CCDC15	GSTT2B	LINC00208	GOLT1A	MC3R	IL16	FMO9P	MSH4	RNF43	IL36A	ANKRD20A8P	HOXB7	POLE2	RCN1	LINC01300	CLCNKB	MRGPRG-AS1	S100A3	ZDHHC17	GGT6	DLEU7-AS1	OR2F2	CCDC33	MAP3K21	C8orf58	TRIM74	NOTCH3	AP5Z1	ADIG	DLGAP4-AS1	RACGAP1P	MRPL23	FOXL1	DCAF4L2	LINC02065	DSG2-AS1	MYOZ3	LINC01843	VSIG1	BLCAP	FAHD2B	PPATP1	LYSMD1	UNC45A	GGACT	PDGFB	EMCN	HSPA7	CORO2A	UBL7-AS1	IL2RG	LINC00664	TGM1	MAGEE2	CACNG7	LINC01049	SH3RF2	TFAP2D	TRIM49D2	SNTG2	MMP10	ZNF561-AS1	LPO	ATOH7	MS4A12	CEBPA-AS1	CES5A	KREMEN1	LINC01082	PLCG1-AS1	SKAP1	ENTPD1	ANKRD23	BIN2	GCSAML-AS1	LINC01704	LINC02019	LINC00710	CLDN17	CD7	AQP12B	SLAMF8	C1orf234	TXNL4B	NXF3	SIX5	VN1R6P	RPL27A	CADM2-AS1	C6	HIST1H2AK	ZFP36L1	MMRN2	LINC01703	CFAP161	KAT2A	DEFB107B	HIST1H2BN	UCN2	GAS6	FOXQ1	LINC01029	EMC1	FAM198A	GTSE1-AS1	KLK11	MMP27	SSTR5-AS1	APOH	SH2D1A	DEFB126	CYP21A2	SPATA5	ZP3	CABS1	KIFC1	MOB3C	BRDT	TREML3P	SAMD15	ZNF561	FMNL3	MIR222HG	LINC01270	SLC26A1	CUL4A	ANKFN1	LAMTOR5-AS1	POLR2L	ZNF295-AS1	PRR9	EDN2	ABCD1P2	SPATA46	TMEM121	GPS2	B3GNT6	DGCR2	SLC18A1	ABLIM3	PPP1CB	CIB4	ARHGAP11A	CHST4	PRIMPOL	ADAMTS12	IL21R-AS1	MIR6738	C1orf87	TRIM50	ITGA11	PLAC1	GTF2F2	CLDN5	ADH5	FAM189B	RGPD2	RPS4Y1	IMPACT	AKR1E2	MAT1A	RRH	AMZ1	CXorf58	OXSM	CLIP1-AS1	CD72	KLB	ANXA10	TRBV10-2	SHANK2-AS2	TMPRSS4	FOXP1-AS1	SERPINB3	JPH4	HIST1H2BF	KIF25-AS1	CCDC160	MIR223	B3GALT1	KIAA0087	CCL27	SAXO1	MUC4	ZCCHC9	LINC00470	DMRT1	NUP210P1	E4F1	ADAM8	PSG3	CSMD2-AS1	LINC00868	DRD2	AUNIP	PCDHB16	VRTN	LINC00589	RGS13	SCAF8	LRRC28	IGKV4-1	LINC01959	RAD51	CD2	ZMYM5	PLEKHM1P1	ITGA1	RETNLB	USP3-AS1	LINC02091	GH2	MIS18A	SCG3	MNT	CLC	NEIL3	CEACAM8	H1F0	MYOZ2	CLDN8	CARMN	LCE1E	ABRA	KAZALD1	TH	ANKRD53	ZSCAN10	GOT1L1	KRTAP4-7	CCDC120	OR10A5	TSSK1B	C7orf26	HSD3B1	TAS2R7	KRT37	C14orf180	IGHV3-72	PDIA5	VWDE	ACAP3	FOXB1	GRHL3	FOXI1	OR3A1	RAET1E	ARHGAP36	GHRHR	LINC01416	BORA	KLK8	TUFM	IGBP1	DYNC1H1	ZMYND15	NKX3-1	CFHR3	EXOG	NR5A2	GRIA3	XCL1	C1orf94	SCGB1A1	H1FNT	MTMR9LP	CXCR5	CCDC162P	NUAK2	FHDC1	RERE	CLTCL1	AIM1	SCNN1D	MTPAP	OTX2	FCHSD1	RPS4XP16	ATOH1	ZCWPW2	GAPLINC	POU2AF1	HSD17B1	SIRT5	RNU6-1306P	RPS6KB2	LIPF	TP73	LINC00466	IGHV3-20	LINC02199	LINC00665	OLFML1	ATG16L2	ARHGAP30	NR6A1	NOX1	KRTAP11-1	MRPL32	MTRF1	TTC36	DCD	TTLL11-IT1	MOS	CCR5	CXCL3	LINGO3	CYP2C9	KHDC3L	FCN2	SLC25A47	ZBTB20-AS1	NCK1-AS1	C7orf71	LINC00682	CT55	PCSK4	CECR3	TAOK2	MIR3663HG	RGAG1	EIF4G3	SBF2-AS1	LINC00934	CARD14	ELMOD3	WBSCR27	IGF2-AS	HSFY2	HTRA4	SLCO1B3	RSPH1	SMR3A	VWA3B	TCP11	PRRG2	CCR2	LARGE-AS1	DSCR8	UBQLNL	STRN3	EIF3LP3	PRMT5-AS1	CENPP	HIST1H2BO	MAGEB4	CATSPERD	ABCB5	MESP2	ENO3	ECM2	DGKI	LIN28B	MAGI1-IT1	AOC1	HOXA-AS3	GUCA1A	TLX1	FRMD7	CCDC178	AMBP	KMT5C	PLEKHN1	SNORA71B	HOXC6	PGLYRP4	LINC01287	LINC00641	MYLK3	RPL22P22	LINC01096	ZNF852	SAMD10	KIF9	LELP1	OR6W1P	PCNX3	SELENOO	UGT2B28	PRM1	T	NYX	ATL2	PSMB10	TNFSF4	ITIH5	SEPSECS-AS1	FAM106A	WFDC9	C1orf50	MTFR1L	ASB5	LINC01697	CLEC3A	CCDC141	C10orf126	HAVCR1	ZCCHC5	C15orf56	BMP6	SLC35C2	ZC3H3	IGSF5	AIRE	MAMDC2	SRSF2	PLEKHA4	FAM204A	LPIN3	ATMIN	ANKRD17	LINC00692	KRTAP1-5	LPAR6	MRM1	NUTF2P2	PBOV1	MAGEB2	MYEOV	CEP72	OMP	GABRA6	SPRR2A	PLAU	C5orf17	LINC01020	RGS9BP	BACH1-IT1	IGHV5-51	FAM45BP	NPY4R	SAMD14	AMDHD1	PICSAR	SPEM1	RLN2	CCDC88C	ZNF304	FAM229B	ADAM7	PRB4	PDHB	GALR3	SCML2	ETV3	SMG6	DSCAM	OR51B5	DIO2-AS1	AMELX	ABCA13	IVL	ANXA2P3	CDC14A	TNK1	AHSG	SLC17A4	EDDM3B	HOTAIRM1	SH3KBP1	BCL6B	EFCAB5	KRTAP3-1	LYZL2	MAGEA9B	TEX30	MEOX2	FITM1	MALAT1	G6PC2	THOC5	NLRP6	HVCN1	CIDEB	TMEM40	SULF2	GJA9	PKP2	OVOL1	S100P	MCM8-AS1	UGT3A1	GIT1	RB1	FASLG	WBP1L	ELMO3	LINC01159	TRIM10	LINC00628	CCDC30	TTLL13P	CHST14	EGR4	USP39	LYZL1	IQCF5	CCL21	ZSCAN32	MAP3K8	C3orf56	SOX15	MTBP	MIR570	C17orf53	TPT1P8	RRP7A	LINC00051	NLRP9	AHDC1	VNN1	OFCC1	PITX2	TACR2	MROH2B	ADAM2	FCAR	DTD1	SLC25A24	SPTY2D1	LINC02076	FAM186A	CLEC4GP1	DNAH2	ZPBP2	KCTD19	APOBEC3D	SLC28A3	ANKUB1	TMEM171	TLR8	IL9RP3	SHANK1	TTC5	CSF2RA	MIR99AHG	SOCS5	TUSC8	GZMH	WDR55	GGPS1	PSPN	PRM2	PPIL6	LINC01828	TBX3	HBD	FUT6	MPIG6B	MLANA	MORF4L2-AS1	H1FOO	RASGRP4	GJA10	LINC01119	HOXB8	TAS2R9	DNM1P41	FAM187B	LINC02172	FAM71B	PIH1D2	APOBR	C11orf84	C10orf76	MTDHP3	ILDR1	C10orf25	ADAD1	LINC01465	TINAG	RTCA-AS1	GHET1	LINC01426	LINC00173	KMT2E-AS1	MARVELD3	GHRH	AZIN1-AS1	LINC02023	CLEC12A	CLEC1A	LIF	MKNK1-AS1	LAT	OR10C1	P2RX6	XAGE2	NEUROD4	MAGEC1	ZNF80	PKDREJ	MC2R	LINC01527	C2orf16	DARS2	SND1-IT1	HIST1H3F	GDF2	WFDC8	EDARADD	TRAV8-6	ST6GAL1	TMSB4Y	GPR135	C7orf43	SNX15	PPP1R12BP1	RNU6-1083P	MEF2C-AS1	IQCH	ACAT2	EPHB4	SGCA	FANCA	LINC00226	HSPB7	OR7C1	C10orf71	TRIM5	NGFR	F2RL2	ZNF169	EPPIN	CIRBP-AS1	TMEM254-AS1	TELO2	CISH	CYP3A7-CYP3A51P	OR10D3	TRBV24-1	TTTY1B	FNDC8	B3GALT5-AS1	LATS2	LVRN	LINC01393	GSG1L	TTLL4	TICRR	FUT11	IZUMO1	HIST1H2BM	PRSS3P3	DRD3	GUCY2F	OR1G1	ACOXL	C15orf39	P2RY13	ERP27	SYNPR-AS1	NUDT13	DNASE2B	RAB9B	SSR4P1	SCOC	AGR3	PCP2	HOXA10	SPINK7	LINC02179	DPH2	SEC14L6	KRT40	MED12L	EFNB1	HOOK2	LXN	C2orf15	WRB	PGM5P4-AS1	GSX1	ESR2	LACE1	KRT8P17	DBH	CRTC2	CXCL17	LRRC72	HPDL	ZNF470	SYNJ2BP	PYCARD-AS1	LINC01874	WNT7A	GCNA	IRX4	GFRA3	GLP2R	LINC01424	AVPR1B	RHOXF2B	GZMK	CLEC4E	MYBL2	CASC18	FOXS1	ACPP	PCDHB2	NKX1-2	FCRL4	CCDC122	FABP1	CYP2W1	PHF7	MEG9	CYSRT1	DMBT1	ACO1	PCDHB11	PRDM12	KRT80	ITGA9-AS1	LY6G6F	CBLL1	RAG2	PARP15	ASB10	SDHAF1	CEMP1	LDHAL6A	MRPL42	OR51B6	RPS19BP1	ODF4	OVOL3	MMP12	GAS2L2	CCL7	TBX5	CLDN4	PPIL2	PKLR	RHOD	LINC00919	SETMAR	FAM46D	GCNT4	BMP3	OR5I1	C6orf52	TMEM120B	COX8C	FAM95B1	CLEC5A	PCIF1	C5orf63	ERVW-1	IQCF3	C11orf65	LINC01526	DDX50P1	SPRTN	MOSPD1	DEFB127	ZNF861P	RGPD5	KPNA5	LINC02149	SCGB2A2	ZNF263	PAX1	HPD	RIN3	LCA5L	EWSAT1	SAMD7	SLC51B	PRR35	FBP2	NPR1	ADGRF3	RAG1	ZNF503-AS1	PRDM8	C6orf10	CD33	CCDC54	P2RY6	RIPPLY3	TREML1	HINFP	OGFOD3	RAB9BP1	TBATA	DCBLD2	MYO19	LINC00935	SCUBE3	ENDOV	GANC	LINC01278	MAB21L3	APOBEC4	EPN1	EBI3	CMKLR1	TMEM208	INHBA-AS1	SLC5A2	WFDC5	PTGDR2	MAGEA6	SLC35G2	PLEKHH2	ATP8B2	TLR8-AS1	HES2	IFNA8	OR7A10	IGFLR1	LINC01904	LINC01788	CSRP3	KRT75	GGN	SPATA1	MAEL	CLEC1B	BCL2L11	INA	BUB1	BGN	LINC00314	PPP5D1	P4HA3	OR2C3	MBD3L5	CLCA3P	SUOX	LINC01838	LINC01252	FAM170B-AS1	ZNF425	HCG9	GSTTP1	TMPRSS2	TOLLIP-AS1	GAP43	ANGPTL8	CCDC27	WDR26	HOGA1	UPF3A	UTY	CHIAP2	KRT1	RIBC1	ICOS	INHA	PML	KIR2DL1	C19orf44	CDRT15L2	C19orf84	C3P1	ESCO2	TRPM1	MATR3	TEX13B	ZNF583	FAM222A-AS1	SOX21	SHBG	TTC34	TMPRSS12	LINC00928	NOS1AP	ZNF35	DDI2	ARTN	LINC01468	CDH16	MIR3620	TH2LCRR	IL36G	LINC00909	COPE	MPEG1	PLBD1	TTC16	SLC29A2	OR9A1P	DMRTC2	NEXN-AS1	ANXA13	LRGUK	ZNF645	GDF7	LINC01658	SLC35G6	FAM19A4	HOXD-AS2	ZNF547	MAP2K3	GAS5-AS1	NPAS1	FOLR3	CRP	FGF8	DUOX1	GORAB	HIST1H2BB	OLFML2A	ACOT6	MBOAT7	RGL4	LRRIQ1	CRX	GNL2	CCDC113	TCP10L	IGHV3-23	ERLIN1	SYTL1	MIA-RAB4B	ARC	PPAT	SAA3P	SYNGR4	TAAR8	CPNE7	TCL1A	CCDC58	CD96	GTSF1L	TINCR	LINC01243	ARL17B	SIRPB1	POTEH-AS1	RNU2-1	TNFRSF10D	ITGA4	ZNF232	ZDBF2	MAP3K14-AS1	SF3A2	LINC01204	GABRP	C8orf82	ERVH-1	MRPS2	CD40LG	NKX2-3	ZNF552	MTERF4	BSDC1	ABCC3	CST11	SNHG4	PGLYRP1	SETDB2	CBLN3	DSCR9	ZNF496	TNRC6A	DNM1P51	NR0B2	FER1L4	HERC2	C1QL1	MYL5	SLC30A4	ADAMTS9-AS1	LARGE2	OR52A1	SEMA6C	SLC9A5	C19orf43	GOLGA2P5	COL21A1	HPYR1	CENPI	GDF5	GTPBP6	IL13	LCE1B	LINC00906	SRRM2-AS1	LINC00280	GAB4	TRAV36DV7	LINC01192	IGHMBP2	NAV2-AS2	KRT73	HLA-DRB1	NLRP10	TMEM45B	SPATA4	MTMR1	OR5L2	GSTM3	RASSF1-AS1	GMNC	KLF14	LINC00462	PRAMEF12	PRICKLE2-AS3	C8orf74	LINC00161	CDIPT-AS1	C19orf57	NCR3	STX17-AS1	ODF3	PLA2G2F	TBC1D8-AS1	TRIM68	TAS2R8	C8G	HS3ST6	LINC00421	TMEM239	NME8	OR10H3	AEN	SLC39A2	GSDMC	PKP1	CASC10	HIST1H2BA	GTF2IP7	DEFB119	FIBCD1	ZNF283	ADPRH	PROX2	PHKG1	MLKL	LINC00158	NMUR2	HAS1	LINC01242	LRAT	ZSCAN23	MACROD2-AS1	GRK1	AADACL2	LRRC43	LINC02171	PRDM6	DLEU2	LINC01111	LINC00334	POLR2J4	KCNH7	ANTXR2	PIK3R5	LINC01775	PCBD2	LINC00271	ZNF90	LRRC10B	SLC15A1	TMUB2	HSPA4	LINC01743	HDGFL1	RNF32	IRX3	NKPD1	LINC00557	ITGB6	ADAM5	IKBKE	CCT8L2	NRL	MELTF-AS1	SLC38A5	ADAMTS7	FAM76A	ZNF345	RSPO1	HECA	SLC26A2	AICDA	PPP4R1L	TFAP2A	CKAP2L	SMAD5-AS1	CLDN23	LINC01523	HIST1H2APS4	LECT2	OR10J1	ACVRL1	YRDC	ATXN8OS	HIST1H2BL	EHF	GABRR3	TERT	CCR6	DDX43	ZNF696	SYTL4	SCEL	LMNTD2	DLX4	AFP	MIR3149	PRLH	UNC93A	LINC00654	RNF11P2	C12orf65	CNTRL	POFUT1	LAG3	EOMES	SLC5A9	BOD1L1	PLEKHS1	ATP12A	KY	LINC02070	SLC37A4	GFRA4	MS4A6E	PTPN7	CLNK	CXorf38	KIAA0040	LINC01741	AVPR1A	SP2-AS1	MIR31HG	HIST1H4D	PRELID3A	EPS8L1	BNC2	LINC02139	GHRLOS	TSPAN12	DBR1	ANKRD44-IT1	FAM212A	CXorf57	CLCF1	SWT1	KERA	P2RX3	FAM166A	F12	FAM110C	LINC00485	CCDC153	TMC8	GMDS-AS1	ST8SIA6-AS1	ZP4	C15orf65	AGBL5	ACTG1P17	LEP	GLI1	FGFBP1	LINC01120	DTX2	GIF	ANKRD22	CHRND	KIRREL3-AS3	TNFAIP8L2	LINC00619	SLC15A3	NUDT3	PSMD5-AS1	VPS9D1	FAM217A	DHRS2	TMUB1	OOSP2	NOP2	GMPPB	LINC00667	KCNMB1	GLYCTK	TULP2	C20orf196	POMC	RPL10P10	GTSF1	B4GALT4	LINC01644	HOXA9	CABP5	LSM6	SLC9A3R2	MYL6	SKA1	ACKR1	KRT9	RP1L1	ACSM1	OR14J1	C1QTNF9	TRIM52-AS1	MALL	STARD13-AS	NBPF4	FAM30A	PIP	XRCC3	CHIA	CNGA3	LCN1	C22orf23	TMEM102	ATP5E	LINC00210	C3orf33	RBMXP2	GXYLT2	FAM71A	CCDC70	SLC46A1	SP140L	TADA2B	WDR38	CCDC39	PAQR5	NES	CSH2	CCL5	CNTLN	KLRK1	GTPBP3	BCOR	GCM2	TMEM150B	OR2B4P	KLHDC7A	PRR12	HIC1	DNAJA4	GAS8	DDX55	TRIM54	GOSR2	FMR1NB	LINC02152	UBOX5	PTER	SLC4A7	SRPX2	SOX17	MAPK4	LINC01974	CRNDE	PIGZ	STK4-AS1	LINC01350	CYP2A7	ALPPL2	PHLDB3	MPV17L	HSD3B2	EXOSC7	SYTL3	ZCCHC2	SLFN12	OR51A10P	KRT18P44	PKN3	IBA57-AS1	LINC01706	LINC00879	SERPINA4	HIST2H4B	DHRS12	CCDC38	MIR155HG	NEXN	ADRA1D	CCPG1	RSPH6A	ZNF418	YARS2	HBZP1	CCL1	GPR18	EN2	PSMG3-AS1	DND1P1	DNPH1	ADAMTS19	GRK6	ALOX12B	DNAJC10	METTL21B	FCRL1	ITPKB-IT1	TMA16	IQCF2	ASIP	SGSM1	GAB3	SFTA2	LRRC19	GPATCH1	LYPD3	TMEM220	RD3	RBMY1J	PRR23D2	CORO7	ILK	ANKRD11	OR2H1	KLHL31	OR51B2	BBOF1	KRT223P	KLF2	LINC00301	LGALS14	GAST	LSM12P1	AANAT	CCDC13	KRTAP4-9	CYP4F22	EDA	MMP21	GNGT1	NAT16	CBX8	SERPINB5	WDHD1	BICD2	FOXR2	TERB1	IGHEP1	GPRC5D	NUDT21	GRK2	OLFML2B	MMP9	ZNF962P	E2F8	HOXD9	RNU1-70P	ZMIZ1-AS1	WNT9B	MAGEA11	NT5C1B	KRTAP3-2	SMU1	SRMS	CCDC60	GP9	PIK3R6	RAB5C	TAS1R1	CEP131	PDCD4-AS1	LINC00165	CLEC18C	NFAM1	C11orf57	HCG11	KRTAP13-1	RAD18	PLCD1	NOC2L	ARHGAP11B	RSPH4A	GOLGA8G	CHEK2	KDELR3	IL27	MPP4	TDH	CHRDL2	AADACP1	C1orf35	GLRA1	PCDHA10	MEIOB	PSG6	KCNN4	LCTL	ANXA8L1	CMTM8	UBE2V1P9	LINC00293	MATN1	ZKSCAN3	CNBD1	TRGV7	ASB7	NRP2	IL20RB	RGS11	RNA5SP257	PAX8	PLEKHA6	CDK2	KRBOX1	FAM138F	GUCY2D	SPSB4	FAM46B	OR7A17	DPPA3P2	WFDC2	LINC01580	TRAPPC4	ZNF407	AOAH	RECK	EPHA1	LRRC37A5P	EFHB	NMRK2	TMEM182	ATAD3B	BMF	GPRIN2	TPM3P4	BCLAF1P1	XIRP1	ZNF619	LSMEM2	CDC25A	TGIF2LY	ZPBP	DUSP21	ZSCAN22	AKR1C4	PLCE1-AS2	TTC6	FAM20B	ZNF705G	TTTY6B	LINC01310	ITGB3BP	PDZD9	FAM175B	PAX8-AS1	ARL14	MAP3K10	CHAC2	CCL13	LINC01981	GPR39	BRCC3	GSTO2	IKZF2	CTRL	SNORD116-21	NLRC4	GRIN3B	LINC01806	ELOVL3	TNFRSF18	ESRP1	SLC34A2	CCDC8	LACTB2-AS1	DNAAF2	ZNF572	LINC01988	ARHGEF38	PPP1R9B	OR7E2P	EFCC1	ASPG	CD300LB	SIGLEC6	AMBN	ISPD-AS1	PSD4	CA6	STK11IP	CR2	LINC01505	PQLC2	SLC5A1	SYN3
```
