## Supplementary material for "A Novel Multi-Omics Deep Learning Framework for Spatiotemporal Cerebral Cortex Localization & Expression": All Code used in building Sculpt v0.1: 9

```
…y”¼¢œ<x@d=œµ.=È
u½
```
